# Quantifying non-communicable diseases’ burden in Egypt using State-Space model

**DOI:** 10.1101/2021.01.07.21249383

**Authors:** Somaya El-Saadani, Mohamed Saleh, Sarah A. Ibrahim

## Abstract

The study aimed to model and quantify the health burden induced by four non-communicable diseases in Egypt, the first to be conducted in the context of a less developing county. The study used the State-Space model and adopted two Bayesian methods: Particle Filter and Particle Independent Metropolis-Hastings to model and estimate the NCDs’ health burden trajectories. We drew on time-series data of the International Health Metric Evaluation, CAPMAS’s Annual Bulletin of Health Services Statistics, the World Bank, and WHO data. Both Bayesian methods showed that the burden trajectories are on the rise. Most of the findings agreed with our assumptions and are in line with the literature. Previous year burden strongly predicts the burden of the current year. High prevalence of the risk factors, disease prevalence, and the disease’s severity level all increase illness burden. Years of life lost due to death has high loadings in most of the diseases. Contrary to the study assumption, results found a negative relationship between disease burden and health services utilization which can be attributed to the lack of full health insurance coverage and the pattern of health care seeking behavior in Egypt. Our study highlights that Particle Independent Metropolis-Hastings is sufficient in estimating the parameters of the study model, in the case of time-constant parameters. The study recommends using state Space models with Bayesian estimation approaches with time-series data in public health and epidemiology research.

## Supplementary material for "Quantifying non-communicable diseases’ burden in Egypt using State-Space model": S1 File: computenextstate_mytrial4.m

```
function x = computenextstate_mytrial4(x,u, paradox,snoise)


x=paradox(8)*x+ paradox(9)*u(:,1)+ paradox(10)*u(:,2)+paradox(11)*u(:,3)+paradox(12)*u(:,4)+snoise;
end
 
```
