## Supplementary material for "Quantifying non-communicable diseases’ burden in Egypt using State-Space model": S1 File: ChangeLog

```
2004-01-22  Aki Vehtari  <Aki.Vehtari@hut.fi>

	* ipsrf.m: New function: Interval PSRF.

	* cipsrf.m: New function: Cumulative interval PSRF.

	* psrf.m: Added neff, changed R^2->R, and some cleaning.

	* cpsrf.m: Ditto.

	* mpsrf.m: Ditto.

	* cmpsrf.m: Ditto.

2003-11-05  Aki Vehtari  <Aki.Vehtari@hut.fi>

	* kernelp.m: Define normpdf because not everyone has Statistical
                     toolbox.  

2003-11-04  Aki Vehtari  <Aki.Vehtari@hut.fi>

	* geyer_imse.m: Add this because not everyone has Optimization
	                toolbox. 

	* kernel1.m: Define normpdf because not everyone has Statistical
                     toolbox.  

	* kernelp.m: Define gminus so that genops need not be installed .

2003-09-15  Aki Vehtari  <Aki.Vehtari@hut.fi>

	* thin.m: rmfield(x,'rstate');

2003-05-14  Aki Vehtari  <Aki.Vehtari@hut.fi>

	* Release 1.0: Document updates, bug fixes.

2002-10-15  Aki Vehtari  <Aki.Vehtari@hut.fi>

	* geyer_icse.m: New function, Geyer's intial convex sequence
                        estimator for autocorrelation time.

2002-08-09  Aki Vehtari  <Aki.Vehtari@hut.fi>

	* kernel1.m: Make sure P >= 0.

2001-06-17  Aki Vehtari  <Aki.Vehtari@hut.fi>

	* acorrtime.m: maxlag was not passed...

2001-01-25  Aki Vehtari  <Aki.Vehtari@hut.fi>

	* ks.m: New function, Kolmogorov-Smirnov test.

2000-05-22  Aki Vehtari  <Aki.Vehtari@hut.fi>

	* ndhist.m: Use 'hist' option when calling bar.

2000-04-26  Aki Vehtari  <Aki.Vehtari@hut.fi>

	* acorrtime.m: New function.

	* acorr.m: Use xcorr for estimating autocorrelations.

	* diagg.m: use acorr.m

2000-04-25  Aki Vehtari  <Aki.Vehtari@hut.fi>

	* autodens.m: Use lags.

	* autog.m: Fixed same things as in diagg.m previosly.

2000-04-19  Aki Vehtari  <Aki.Vehtari@hut.fi>

	* diagg.m: Another legend fix.

2000-04-18  Aki Vehtari  <Aki.Vehtari@hut.fi>

	* thin.m: General thinnig function from fbmtools.

	* diagg.m: Now works with vector
	           + check if T is horizontal vector
	           + Removed thinning arguments. Use thin.m instead.

2000-03-27  Aki Vehtari  <Aki.Vehtari@hut.fi>

	* kernel1.m: Get size of T only once
	             and check if T is horizontal vector.


1999-11-03  Simo S�rkk�  <ssarkka@zeus.lce.hut.fi>

	* psrf.m: Added argument nlast and fixed couple of bugs.

	* kernel1.m: Removed possiblity to give probabilities as
	             an argument.

	* qtiles.m: Function now takes two alpha values
	            and their meaning has changed.
```
