## Supplementary material for "Quantifying non-communicable diseases’ burden in Egypt using State-Space model": S1 File: betadf.m

```
function y=betadf(x,a,b)
%BETADF  Beta cumulative density function
% BETADF(x,a,b)

% Marko Laine <marko.laine@fmi.fi>
% $Revision: 1.3 $  $Date: 2012/09/27 11:47:33 $
y = betainc(x,a,b);
```
