## Supplementary material for "Quantifying non-communicable diseases’ burden in Egypt using State-Space model": S1 File: bindf.m

```
function y=bindf(k,n,p)
%BINDF Cumulative Binomial probability
% BINDF(k,n,p)

% Marko Laine <marko.laine@fmi.fi>
% $Revision: 1.3 $  $Date: 2012/09/27 11:47:33 $

y = sum(binpf(0:fix(k),n,p));
```
