## Supplementary material for "Quantifying non-communicable diseases’ burden in Egypt using State-Space model": S1 File: binpf.m

```
function y=binpf(x,n,p)
% BINPF Binomial probability function
% BINPF(x,n,p)

% Marko Laine <marko.laine@fmi.fi>
% $Revision: 1.3 $  $Date: 2012/09/27 11:47:33 $
y = binom(n,x).*p.^x.*(1-p).^(n-x);
```
