## Supplementary material for "Quantifying non-communicable diseases’ burden in Egypt using State-Space model": S1 File: chi1r.m

```
function r=chi1r(m,n,df)
% CHI1R(m,n,df) chi random numbers

% Marko Laine <marko.laine@fmi.fi>
% $Revision: 1.2 $  $Date: 2012/09/27 11:47:34 $

r = sqrt(chir(m,n,df));
```
