## Supplementary material for "Quantifying non-communicable diseases’ burden in Egypt using State-Space model": S1 File: cov2cor.m

```
function y=cov2cor(x)
%COV2COR  truns covariance matrix into a correlation matrix

% $Revision: 1.1 $  $Date: 2005/02/11 08:26:53 $

d = sqrt(diag(x));
y = x./(d*d');
```
