## Supplementary material for "Quantifying non-communicable diseases’ burden in Egypt using State-Space model": S1 File: mxdom2simplehtml.xsl

```
<?xml version="1.0" encoding="utf-8"?>

<!-- 
Modifications my ML for MCMC demos.
Increased font size.
Added small margins.
No contents section.
-->

<!--
This is an XSL stylesheet which converts mscript XML files into HTML.
Use the XSLT command to perform the conversion.

Copyright 1984-2015 The MathWorks, Inc.
-->

<!DOCTYPE xsl:stylesheet [ <!ENTITY nbsp "&#160;"> <!ENTITY reg "&#174;"> ]>
<xsl:stylesheet
  version="1.0"
  xmlns:xsl="http://www.w3.org/1999/XSL/Transform"
  xmlns:mwsh="http://www.mathworks.com/namespace/mcode/v1/syntaxhighlight.dtd"
  exclude-result-prefixes="mwsh">
  <xsl:output method="html"
    indent="no" 
    doctype-public="-//W3C//DTD HTML 4.01 Transitional//EN"/>
  <xsl:strip-space elements="mwsh:code"/>

<xsl:variable name="title">
  <xsl:variable name="dTitle" select="//steptitle[@style='document']"/>
  <xsl:choose>
    <xsl:when test="$dTitle"><xsl:value-of select="$dTitle"/></xsl:when>
    <xsl:otherwise><xsl:value-of select="mscript/m-file"/></xsl:otherwise>
  </xsl:choose>
</xsl:variable>


<xsl:template match="mscript">
<html>

  <!-- head -->
  <head>
<xsl:comment>
This HTML was auto-generated from MATLAB code.
To make changes, update the MATLAB code and republish this document.
      </xsl:comment>

    <title><xsl:value-of select="$title"/></title>

    <meta name="generator">
      <xsl:attribute name="content">MATLAB <xsl:value-of select="version"/></xsl:attribute>
    </meta>
    <link rel="schema.DC" href="http://purl.org/dc/elements/1.1/" />
    <meta name="DC.date">
      <xsl:attribute name="content"><xsl:value-of select="date"/></xsl:attribute>
    </meta>
    <meta name="DC.source">
      <xsl:attribute name="content"><xsl:value-of select="m-file"/>.m</xsl:attribute>
    </meta>

    <xsl:call-template name="stylesheet"/>

  </head>

  <body>
    
    <xsl:call-template name="header"/>

    <div class="content">

    <!-- Determine if the there should be an introduction section. -->
    <xsl:variable name="hasIntro" select="count(cell[@style = 'overview'])"/>

    <!-- If there is an introduction, display it. -->
    <xsl:if test = "$hasIntro">
      <h1><xsl:apply-templates select="cell[1]/steptitle"/></h1>
      <xsl:comment>introduction</xsl:comment>
      <xsl:apply-templates select="cell[1]/text"/>
      <!-- There can be text output if there was a parse error. -->
      <xsl:apply-templates select="cell[1]/mcodeoutput"/>
      <xsl:comment>/introduction</xsl:comment>
    </xsl:if>
    
    <xsl:variable name="body-cells" select="cell[not(@style = 'overview')]"/>

    <!-- Include contents if there are titles for any subsections. -->
    <!-- xsl:if test="count(cell/steptitle[not(@style = 'document')])" -->
    <xsl:if test="0">
      <xsl:call-template name="contents">
        <xsl:with-param name="body-cells" select="$body-cells"/>
      </xsl:call-template>
    </xsl:if>
    
    <!-- Loop over each cell -->
    <xsl:for-each select="$body-cells">
        <!-- Title of cell -->
        <xsl:if test="steptitle">
          <xsl:variable name="headinglevel">
            <xsl:choose>
              <xsl:when test="steptitle[@style = 'document']">h1</xsl:when>
              <xsl:otherwise>h2</xsl:otherwise>
            </xsl:choose>
          </xsl:variable>
            <xsl:element name="{$headinglevel}">
              <xsl:if test="not(steptitle[@style = 'document'])">
                <xsl:attribute name="id">
                  <xsl:value-of select="position()"/>
                </xsl:attribute>
              </xsl:if>
              <xsl:apply-templates select="steptitle"/>
            </xsl:element>
        </xsl:if>

        <!-- Contents of each cell -->
        <xsl:apply-templates select="text"/>
        <xsl:apply-templates select="mcode-xmlized"/>
        <xsl:apply-templates select="mcodeoutput|img"/>

    </xsl:for-each>

    <xsl:call-template name="footer"/>

    </div>
    
    <xsl:apply-templates select="originalCode"/>

  </body>
</html>
</xsl:template>

<xsl:template name="stylesheet">
  <style type="text/css">
html,body,div,span,applet,object,iframe,h1,h2,h3,h4,h5,h6,p,blockquote,pre,a,abbr,acronym,address,big,cite,code,del,dfn,em,font,img,ins,kbd,q,s,samp,small,strike,strong,sub,sup,tt,var,b,u,i,center,dl,dt,dd,ol,ul,li,fieldset,form,label,legend,table,caption,tbody,tfoot,thead,tr,th,td{margin:0;padding:0;border:0;outline:0;font-size:100%;vertical-align:baseline;background:transparent}body{line-height:1}ol,ul{list-style:none}blockquote,q{quotes:none}blockquote:before,blockquote:after,q:before,q:after{content:'';content:none}:focus{outine:0}ins{text-decoration:none}del{text-decoration:line-through}table{border-collapse:collapse;border-spacing:0}

html { min-height:100%; margin-bottom:1px; }
html body { height:100%; margin:0px; margin-left:5%; margin-right:5%; font-family:Arial, Helvetica, sans-serif; font-size:12px; color:#000; line-height:140%; background:#fff none; overflow-y:scroll; }
html body td { vertical-align:top; text-align:left; }

h1 { padding:0px; margin:0px 0px 25px; font-family:Arial, Helvetica, sans-serif; font-size:1.5em; color:#d55000; line-height:100%; font-weight:normal; }
h2 { padding:0px; margin:0px 0px 8px; font-family:Arial, Helvetica, sans-serif; font-size:1.2em; color:#000; font-weight:bold; line-height:140%; border-bottom:1px solid #d6d4d4; display:block; }
h3 { padding:0px; margin:0px 0px 5px; font-family:Arial, Helvetica, sans-serif; font-size:1.1em; color:#000; font-weight:bold; line-height:140%; }

a { color:#005fce; text-decoration:none; }
a:hover { color:#005fce; text-decoration:underline; }
a:visited { color:#004aa0; text-decoration:none; }

p { padding:0px; margin:0px 0px 20px; }
img { padding:0px; margin:0px 0px 20px; border:none; }
p img, pre img, tt img, li img, h1 img, h2 img { margin-bottom:0px; } 

ul { padding:0px; margin:0px 0px 20px 23px; list-style:square; }
ul li { padding:0px; margin:0px 0px 7px 0px; }
ul li ul { padding:5px 0px 0px; margin:0px 0px 7px 23px; }
ul li ol li { list-style:decimal; }
ol { padding:0px; margin:0px 0px 20px 0px; list-style:decimal; }
ol li { padding:0px; margin:0px 0px 7px 23px; list-style-type:decimal; }
ol li ol { padding:5px 0px 0px; margin:0px 0px 7px 0px; }
ol li ol li { list-style-type:lower-alpha; }
ol li ul { padding-top:7px; }
ol li ul li { list-style:square; }

.content { font-size:1.2em; line-height:140%; padding: 20px; }

pre, code { font-size:13px; }
tt { font-size: 1.2em; }
pre { margin:0px 0px 20px; }
pre.codeinput { padding:10px; border:1px solid #d3d3d3; background:#f7f7f7; }
pre.codeoutput { padding:10px 11px; margin:0px 0px 20px; color:#4c4c4c; }
pre.error { color:red; }

@media print { pre.codeinput, pre.codeoutput { word-wrap:break-word; width:100%; } }

span.keyword { color:#0000FF }
span.comment { color:#228B22 }
span.string { color:#A020F0 }
span.untermstring { color:#B20000 }
span.syscmd { color:#B28C00 }

.footer { width:auto; padding:10px 0px; margin:25px 0px 0px; border-top:1px dotted #878787; font-size:0.8em; line-height:140%; font-style:italic; color:#878787; text-align:left; float:none; }
.footer p { margin:0px; }
.footer a { color:#878787; }
.footer a:hover { color:#878787; text-decoration:underline; }
.footer a:visited { color:#878787; }

table th { padding:7px 5px; text-align:left; vertical-align:middle; border: 1px solid #d6d4d4; font-weight:bold; }
table td { padding:7px 5px; text-align:left; vertical-align:top; border:1px solid #d6d4d4; }


  </style>
</xsl:template>

<!-- Header -->
<xsl:template name="header">
</xsl:template>

<!-- Footer -->
<xsl:template name="footer">
    <p class="footer">
      <xsl:value-of select="copyright"/><br/>
      <a href="https://www.mathworks.com/products/matlab/">Published with MATLAB&reg; R<xsl:value-of select="release"/></a><br/>
    </p>
</xsl:template>

<!-- Contents -->
<xsl:template name="contents">
  <xsl:param name="body-cells"/>
  <h2>Contents</h2>
  <div><ul>
    <xsl:for-each select="$body-cells">
      <xsl:if test="./steptitle">        
        <li><a><xsl:attribute name="href">#<xsl:value-of select="position()"/></xsl:attribute><xsl:apply-templates select="steptitle"/></a></li>
      </xsl:if>
    </xsl:for-each>
  </ul></div>
</xsl:template>


<!-- HTML Tags in text sections -->
<xsl:template match="p">
  <p><xsl:apply-templates/></p>
</xsl:template>
<xsl:template match="ul">
  <div><ul><xsl:apply-templates/></ul></div>
</xsl:template>
<xsl:template match="ol">
  <div><ol><xsl:apply-templates/></ol></div>
</xsl:template>
<xsl:template match="li">
  <li><xsl:apply-templates/></li>
</xsl:template>
<xsl:template match="pre">
  <xsl:choose>
    <xsl:when test="@class='error'">
      <pre class="error"><xsl:apply-templates/></pre>
    </xsl:when>
    <xsl:otherwise>
      <pre><xsl:apply-templates/></pre>
    </xsl:otherwise>
  </xsl:choose>
</xsl:template>
<xsl:template match="b">
  <b><xsl:apply-templates/></b>
</xsl:template>
<xsl:template match="i">
  <i><xsl:apply-templates/></i>
</xsl:template>
<xsl:template match="tt">
  <tt><xsl:apply-templates/></tt>
</xsl:template>
<xsl:template match="a">
  <a>
    <xsl:attribute name="href"><xsl:value-of select="@href"/></xsl:attribute>
    <xsl:apply-templates/>
  </a>
</xsl:template>
<xsl:template match="html">
    <xsl:value-of select="@text" disable-output-escaping="yes"/>
</xsl:template>
<xsl:template match="latex"/>

<!-- Detecting M-Code in Comments-->
<xsl:template match="text/mcode-xmlized">
  <pre class="language-matlab"><xsl:apply-templates/><xsl:text><!-- g162495 -->
</xsl:text></pre>
</xsl:template>

<!-- Code input and output -->

<xsl:template match="mcode-xmlized">
  <pre class="codeinput"><xsl:apply-templates/><xsl:text><!-- g162495 -->
</xsl:text></pre>
</xsl:template>

<xsl:template match="mcodeoutput">
  <xsl:choose>
    <xsl:when test="concat(substring(.,0,7),substring(.,string-length(.)-7,7))='&lt;html&gt;&lt;/html&gt;'">
      <xsl:value-of select="substring(.,7,string-length(.)-14)" disable-output-escaping="yes"/>
    </xsl:when>
    <xsl:otherwise>
        <pre>
            <xsl:attribute name="class"> 
            <xsl:value-of select="@class"/>
            </xsl:attribute>
            <xsl:apply-templates/>
        </pre>
    </xsl:otherwise>
  </xsl:choose>
</xsl:template>


<!-- Figure and model snapshots and equations -->
<xsl:template match="img[@class='equation']">
  <img>
    <xsl:attribute name="src"><xsl:value-of select="@src"/></xsl:attribute>
    <xsl:attribute name="alt"><xsl:value-of select="@alt"/></xsl:attribute>
    <xsl:if test="@scale">
      <xsl:attribute name="style">
        <xsl:if test="@width">
          <xsl:text>width:</xsl:text>
          <xsl:value-of select="@width"/>
          <xsl:text>;</xsl:text>
        </xsl:if>
        <xsl:if test="@height">
          <xsl:text>height:</xsl:text><xsl:value-of select="@height"/>
          <xsl:text>;</xsl:text>
        </xsl:if>
      </xsl:attribute>
    </xsl:if>
  </img>
</xsl:template>

<xsl:template match="img">
  <img vspace="5" hspace="5">
    <xsl:attribute name="src"><xsl:value-of select="@src"/></xsl:attribute>
    <xsl:if test="@width or @height">
      <xsl:attribute name="style">
        <xsl:if test="@width">
          <xsl:text>width:</xsl:text>
          <xsl:value-of select="@width"/>
          <xsl:text>;</xsl:text>
        </xsl:if>
        <xsl:if test="@height">
          <xsl:text>height:</xsl:text><xsl:value-of select="@height"/>
          <xsl:text>;</xsl:text>
        </xsl:if>
      </xsl:attribute>
    </xsl:if>
    <xsl:attribute name="alt"><xsl:value-of select="@alt"/></xsl:attribute>
    <xsl:text> </xsl:text>
  </img>
</xsl:template>

<!-- Stash original code in HTML for easy slurping later. -->

<xsl:template match="originalCode">
  <xsl:variable name="xcomment">
    <xsl:call-template name="globalReplace">
      <xsl:with-param name="outputString" select="."/>
      <xsl:with-param name="target" select="'--'"/>
      <xsl:with-param name="replacement" select="'REPLACE_WITH_DASH_DASH'"/>
    </xsl:call-template>
  </xsl:variable>
<xsl:comment>
##### SOURCE BEGIN #####
<xsl:value-of select="$xcomment"/>
##### SOURCE END #####
</xsl:comment>
</xsl:template>

<!-- Colors for syntax-highlighted input code -->

<xsl:template match="mwsh:code">
  <xsl:apply-templates/>
</xsl:template>
<xsl:template match="mwsh:keywords">
  <span class="keyword"><xsl:value-of select="."/></span>
</xsl:template>
<xsl:template match="mwsh:strings">
  <span class="string"><xsl:value-of select="."/></span>
</xsl:template>
<xsl:template match="mwsh:comments">
  <span class="comment"><xsl:value-of select="."/></span>
</xsl:template>
<xsl:template match="mwsh:unterminated_strings">
  <span class="untermstring"><xsl:value-of select="."/></span>
</xsl:template>
<xsl:template match="mwsh:system_commands">
  <span class="syscmd"><xsl:value-of select="."/></span>
</xsl:template>


<!-- Footer information -->

<xsl:template match="copyright">
  <xsl:value-of select="."/>
</xsl:template>
<xsl:template match="revision">
  <xsl:value-of select="."/>
</xsl:template>

<!-- Search and replace  -->
<!-- From http://www.xml.com/lpt/a/2002/06/05/transforming.html -->

<xsl:template name="globalReplace">
  <xsl:param name="outputString"/>
  <xsl:param name="target"/>
  <xsl:param name="replacement"/>
  <xsl:choose>
    <xsl:when test="contains($outputString,$target)">
      <xsl:value-of select=
        "concat(substring-before($outputString,$target),$replacement)"/>
      <xsl:call-template name="globalReplace">
        <xsl:with-param name="outputString" 
          select="substring-after($outputString,$target)"/>
        <xsl:with-param name="target" select="$target"/>
        <xsl:with-param name="replacement" 
          select="$replacement"/>
      </xsl:call-template>
    </xsl:when>
    <xsl:otherwise>
      <xsl:value-of select="$outputString"/>
    </xsl:otherwise>
  </xsl:choose>
</xsl:template>

</xsl:stylesheet>
```
