## Supplementary material for "Quantifying non-communicable diseases’ burden in Egypt using State-Space model": S1 File: style.css

```
BODY {
 font-family: Verdana, Arial, helvetica, sans-serif;
 color: black;
 background:white; /* #fffaf0 */;
 margin-top: 1em;
 margin-bottom: 1em;
 margin-left: 10%;
 margin-right: 10%;
}
P, TD, DL, UL, OL {
 font-family: Verdana, Arial, helvetica, sans-serif;
/*  margin-left:  0%;
    margin-right: 0%; */
 text-indent: 0cm;
}
H1 {
 font-weight: bold;
 font-size: 200%;
 margin-left: 0%;
 margin-right: 0%;
 color: brown;
}
H2 {
 font-weight: bold;
 font-size: 100%;
 color: brown;
/* margin-bottom: -1em; */
}
H3 {
 font-weight: bold;
 font-size: 120%;
 color: #333333;
/*  font-style: italic; */
}
PRE {
  font-family: courier, monospace;
  white-space: pre;
}
A         {text-decoration: none;}
A:link    {color: #cc0000;}
A:visited {color: #cc0099;}
A:active  {color: #ff3300;}
A:hover   {color: #ff3300;}

/* green */
A:link    {color: #993300;}
A:visited {color: #993300;}
A:active  {color: #336666;} /* #00ccff; */
A:hover   {color: #336666; /*  background: #ffffff; */}


P:date {
 font-family: Verdana, Arial, helvetica, sans-serif;
 font-size: 80%;text-align: left;}


div.figure { padding: 0.5em; }
div.figure p { text-align: center; }
```
