## Supplementary material for "Quantifying non-communicable diseases’ burden in Egypt using State-Space model": S1 File: algaeex.m

```
%%
% <html><a href="../index.html">MCMC toolbox</a> » <a href="../examples.html">Examples</a> » Algae</html>

%% Algae example
%
% The example uses functions 
% <algaesys.html |algaesys|>, 
% <algaefun.html |algaefun|> and 
% <algaess.html |algaess|>.
%
% We study the following system
%
% <<algaeweb.png>>
%

%%
% This is a simplified lake algae dynamics model. We consider
% phytoplankton _A_, zooplankton _Z_ and nutrition _P_
% (eg. phosphorus) available for _A_ in the water. The system is
% affected by the water outflow/inflow _Q_, incoming phosphorus load
% _Pin_ and temperature _T_. It is described as a simple
% predator - pray dynamics between _A_ and _Z_. The growth of _A_ is
% limited by the availability of _P_ and it depends on the water
% temperature _T_. The inflow/outflow _Q_ affects both _A_ and _P_,
% but not _Z_. We use the following equations:

%%
% <html>
% dA/dt = (&mu; - &rho;<sub>a</sub> - Q/V - &alpha;Z) A<br>
% dZ/dt = &alpha;ZA-&rho;<sub>z</sub> Z<br>
% dP/dt = -Q/V (P-P<sub>in</sub>) +
%              (&rho;<sub>a</sub>-&mu;)A+&rho;<sub>z</sub>Z
% </html>
% 
% where the growth rate µ depends on both temperature
% _T_ and phosphorus _P_
%
% <html>
% &mu; = &mu;<sup>max</sup>&theta;<sup>(T-20)</sup>P/(k+P).
% </html>

%%
% The data set is stored in |algaedata.mat|. First we load and plot
% the data.
clear model data params options
load algaedata.mat
figure(1); clf
for i =1:3
  subplot(2,3,i)
  plot(data.xdata(:,1),data.xdata(:,i+1),'-k');
  title(data.xlabels(i+1)); xlim([1,120])
end
subplot(2,1,2)
plot(data.ydata(:,1),data.ydata(:,2:end),'o-');
title('model state variable observations');
legend(data.ylabels(2:end),'Location','best');
xlabel('days');


%%
% The model sum of squares in file <algaess.html |algaess.m|> is
% given in the model structure.
model.ssfun = @algaess;

%%
% All parameters are constrained to be positive. The initial
% concentrations are also unknown and are treated as extra parameters.
params = {
    {'mumax', 0.5,  0}
    {'rhoa',  0.03, 0}
    {'rhoz',  0.1,  0}
    {'k',     10,   0}
    {'alpha', 0.02, 0}
    {'th',    1.14, 0, Inf, 1.14, 0.2}  % N(0.14, 0.2^2)1{th>0} prior
% initial values for the model states
    {'A0', 0.77, 0, Inf, 0.77, 2 }
    {'Z0', 1.3,  0, Inf, 1.3,  2 }
    {'P0', 10,   0, Inf, 10,   2 }
    };

%%
% We assume having at least some prior information on the
% repeatability of the observation and assign rather non informational
% prior for the residual variances of the observed states. The default
% prior distribution is sigma2 ~ invchisq(S20,N0), the inverse chi
% squared distribution (see for example Gelman et al.). The 3
% components (_A_, _Z_, _P_) all have separate variances.
model.S20 = [1 1 2];
model.N0  = [4 4 4];

%%
% First generate an initial chain.
options.nsimu = 1000;
[results, chain, s2chain]= mcmcrun(model,data,params,options);
%%
% Then re-run starting from the results of the previous run,
% this will take couple of minutes.
options.nsimu = 5000;
[results, chain, s2chain] = mcmcrun(model,data,params,options, results);

%%
% Chain plots should reveal that the chain has converged and we can
% use the results for estimation and predictive inference.
figure(2); clf
mcmcplot(chain,[],results,'pairs');
figure(3); clf
mcmcplot(chain,[],results,'denspanel',2);

%%
% Function |chainstats| calculates mean ans std from the chain and
% estimates the Monte Carlo error of the estimates. Number |tau| is
% the integrated autocorrelation time and |geweke| is a simple test
% for a null hypothesis that the chain has converged.
chainstats(chain,results)

%%
% In order to use the |mcmcpred| function we need
% function |modelfun| with input arguments given as
% |modelfun(xdata,theta)|. We construct this as an anonymous function.

modelfun = @(d,th) algaefun(d(:,1),th,th(7:9),d);

%%
% We sample 500 parameter realizations from |chain| and |s2chain|
% and calculate the predictive plots.
nsample = 500;
out = mcmcpred(results,chain,s2chain,data.xdata,modelfun,nsample);
figure(4); clf
mcmcpredplot(out);
% add the 'y' observations to the plot
hold on
for i=1:3
  subplot(3,1,i)
  hold on
  plot(data.ydata(:,1),data.ydata(:,i+1),'s'); 
  ylabel(''); title(data.ylabels(i+1));
  hold off
end
xlabel('days');
```
