## Supplementary material for "Quantifying non-communicable diseases’ burden in Egypt using State-Space model": S1 File: algaefun.m

```
function y=algaefun(time,theta,y0,xdata)
% algae model function

[t,y] = ode15s(@algaesys,time,y0,[],theta,xdata);
```
