## Supplementary material for "Quantifying non-communicable diseases’ burden in Egypt using State-Space model": S1 File: bananaex.m

```
%%
% <html><a href="../index.html">MCMC toolbox</a> » <a href="../examples.html">Examples</a> » Banana</html>

%% Banana example
% 
% This techncal example constructs a non Gaussian target
% distribution by twisting two first dimensions of Gaussian
% distribution. The Jacobian of the transformation is 1, so it is
% easy to calculate the right probability regions for the banana
% and study different adaptive methods.
%

clear model data params options

%% 
% 'banana' sum-of-squares
bananafun = @(x,a,b) [a.*x(:,1),x(:,2)./a-b.*((a.*x(:,1)).^2+a^2),x(:,3:end)];
bananainv = @(x,a,b) [x(:,1)./a,x(:,2).*a+a.*b.*(x(:,1).^2+a^2),x(:,3:end)];
bananass  = @(x,d) bananainv(x-d.mu,d.a,d.b)*d.lam*bananainv(x-d.mu,d.a,d.b)';

%%
a = 1; b = 1;         % banana parameters

npar = 12;             % number of unknowns
rho  = 0.9;            % target correlation
sig  = eye(npar); sig(1,2) = rho; sig(2,1) = rho;
lam  = inv(sig);       % target precision
mu   = zeros(1,npar);  % center

%%
% the data structure and parameters
data = struct('mu',mu,'a',a,'b',b,'lam',lam);
for i=1:npar
  params{i} = {sprintf('x_%d',i),0};
end

model.ssfun     = bananass;
model.N         = 1;

options.method  = 'dram';
options.nsimu   = 10000;
options.qcov    = eye(npar)*0.5; % [initial] proposal covariaance

%%
[results,chain] = mcmcrun(model,data,params,options);

%%
figure(1); clf
mcmcplot(chain,[],results.names,'chainpanel')

%%
figure(2); clf
mcmcplot(chain,[1,2],results.names,'pairs',0)
c50=1.3863; % critical values from chisq(2) distribution
c95=5.9915;
hold on
[xe,ye]=ellipse(mu,c50*sig(1:2,1:2));
xyplot(bananafun([xe,ye],a,b),'k-','LineWidth',2)
[xe,ye]=ellipse(mu,c95*sig(1:2,1:2));
xyplot(bananafun([xe,ye],a,b),'k-','LineWidth',2)
axis equal
hold off
title('2 first dimensions of the chain with 50% and 95% target contours')
```
