## Supplementary material for "Quantifying non-communicable diseases’ burden in Egypt using State-Space model": S1 File: beetleex.m

```
%%
% <html><a href="../index.html">MCMC toolbox</a> » <a href="../examples.html">Examples</a> » Beetle</html>

%% Beetle mortality data
% From A. Dobson, _An Introduction to Generalized Linear Models_,
% Chapman & Hall/CRC, 2002.
% Binomial logistic regression example with dose-response data.
% See <beetless.html beetless.m> for -2log(likelihood) function.

clear model data params options

data = [
% dose   n  y
  1.6907 59  6
  1.7242 60 13
  1.7552 62 18
  1.7842 56 28
  1.8113 63 52
  1.8369 59 53
  1.8610 62 61
  1.8839 60 60
    ];

global BEETLE_LINK
BEETLE_LINK = 2; % 1=logit, 2=loglog, 3=probit

% the "sum-of-squares" is now -2log(likelihood) of the binomial model
model.ssfun = @beetless;

% initial values and model function according to the link function
switch BEETLE_LINK
 case 1
  b = [ 60,-35]; % logit
  modelfun = @(d,th) 1./(1+exp(th(1)+th(2).*d));
  label = 'Beetle data with logit link'; 
 case 2
  b = [-40, 22]; % logog
  modelfun = @(d,th) 1-exp(-exp(th(1)+th(2).*d));
  label = 'Beetle data with loglog link'; 
 case 3
  b = [-35, 20]; % probit
  modelfun = @(d,th) nordf(th(1)+th(2).*d);
  label = 'Beetle data with probit link'; 
end

% model parameters
params = {
    {'b_0', b(1)}
    {'b_1', b(2)}
    };

options.nsimu = 5000;

[res,chain] = mcmcrun(model,data,params, options);

% plot the chain
figure
mcmcplot(chain,[],res)
figure
mcmcplot(chain,[],res,'pairs')

% sample the predicted mean respose
out = mcmcpred(res,chain,[],linspace(1.5,2)',modelfun,500);
figure
mcmcpredplot(out)
hold on % add data points
plot(data(:,1),data(:,3)./data(:,2),'ok')
hold off
title(label)
ylabel('proportion killed')
xlabel('log dose')
```
