## Supplementary material for "Quantifying non-communicable diseases’ burden in Egypt using State-Space model": S1 File: boxoex.m

```
%%
% <html><a href="../index.html">MCMC toolbox</a> » <a href="../examples.html">Examples</a> » Boxo</html>

%% Boxo chemical kinetics example.
% Chemical kinetics example. We model reactions _A_ -> _B_ -> _C_, with
% Arrhenius temperature dependence in the reaction rates. Model is an
% ode system. See <boxoM.html |boxoM.m|> for the model function and
% <boxoODE.html |boxoODE.m|> for the ode system function.
%
% Model unknowns are reaction rate parameters _k1_ and _k2_,
% activation energies _E1_ and _E2_ and the initial concentrations of
% _A_ in both the batches (total of 6 unknowns).  

% This will take some time if |boxoM| does not use |lsode_mex|. 

clear model data params options

%%
% Set some parameters for the run.
method      = 'dram'; % adaptation method, 'mh', 'dr', 'am', or 'dram'
nsimu       = 5000;   % number of simulations
adaptint    = 500;    % how often to adapt the proposal

%% Data
% We have two data sets (=batches).
data{1}.ydata = [
%  time    A      B
   0   1.000   0.000
   1   0.504   0.416
   2   0.186   0.489
   3   0.218   0.595
   4   0.022   0.506
   5   0.102   0.493
   6   0.058   0.458
   7   0.064   0.394
   8   0.000   0.335
   9   0.082   0.309
];
data{2}.ydata = [
%  time    A       B
   0   1.000   0.000
   1   0.415   0.518
   2   0.156   0.613
   3   0.196   0.644
   4   0.055   0.444
   5   0.011   0.435
   6   0.000   0.323
   7   0.032   0.390
   8   0.000   0.149
   9   0.079   0.222
];

%% Model parameters
% The initial values for _A_ and _B_ and the (fixed) temperatures are
% local to the batches. Initial value for _A_ has some error in it,
% but _B_ is assumed to be exactly 0.
params = {
%      name,  init,        min, max, mu,  sig, target?, local?
    {'k1mean', 1.0,        0,  Inf,  NaN, Inf,   1,      0}
    {'E1'    , 0.01,       0,  Inf,  NaN, Inf,   1,      0}
    {'k2mean', 1.0,        0,  Inf,  NaN, Inf,   1,      0}
    {'E2',     0.01,       0,  Inf,  NaN, Inf,   1,      0}
    {'Tmean',  300,      -Inf, Inf,  NaN, Inf,   0,      0}
    {'Temp' ,  [283 313],  0,  0,    NaN, Inf,   0,      1}
    {'A0',     [1.0 1.0],  0,  Inf,  1,   0.1,   1,      1}
    {'B0',     [0.0 0.0],  0,  Inf,  NaN, Inf,   0,      1}
         };

%% Model options
% 

% model.ssfun     = @boxoSS;
model.modelfun   = @boxoM; % use mcmcrun generated ssfun instead
model.sigma2     = 0.01;   % initial error variance
model.N0         = 4;      % prior (invchisq) weight for sigma2 

options.method      = method;        % adaptation method (mh,am,dr,dram)
options.nsimu       = nsimu;         % n:o of simulations
options.qcov        = eye(11)*0.001; % proposal covariance
options.adaptint    = adaptint; % adaptation interval
options.printint    = 200; % how often to show info on acceptance ratios
options.verbosity   = 1;  % how much to show output in Matlab window
options.waitbar     = 1;  % show garphical waitbar
options.updatesigma = 1;  % update error variance
options.stats       = 1;  % save extra statistics in results

%% MCMC run
% As we start from non optimized values the chain will need some
% time to find the location of the posterior.
% We do 3 runs, starting from the values of the previous run.
results = [];
[results,chain,s2chain,sschain]=mcmcrun(model,data,params,options,results);
[results,chain,s2chain,sschain]=mcmcrun(model,data,params,options,results);
[results,chain,s2chain,sschain]=mcmcrun(model,data,params,options,results);


%% Chain plots
%
figure(1); clf
mcmcplot(chain,[],results,'chainpanel');
figure(2); clf
mcmcplot(chain,[],results,'pairs');

%% Plot of the data and the mean posterior fit
% 
mcmean = mean(chain); % posterior mean parameter vector
figure(3); clf
for i=1:results.nbatch
  subplot(2,1,i)
  plot(data{i}.ydata(:,1),data{i}.ydata(:,2:3),'o');
  t = linspace(0,10); % time for plots
  th = results.theta; % the whole parameter vector, including not sampled
  th(results.parind) = mcmean; % set sampled components
  thi = th(results.local==0|results.local==i); % local parameters
  [t,y] = ode45(@boxoODE,t,thi(end-1:end),[],thi);
  hold on; plot(t,y); hold off
  title(sprintf('batch %d',i));
end

%% Preditive plots
% We need to augment the time in ydata to get more plot points
% |datamerge| in the toolbox does this.
time = linspace(0,9,50)'; % new time vector
data{1}.ydata = datamerge(data{1}.ydata,time);
data{2}.ydata = datamerge(data{2}.ydata,time);

%%
% Function |mcmcpred| calculates the predictive plots, and
% |mcmcpredplot| does the plot.
out = mcmcpred(results,chain,[],data,@boxoM,500);
h = mcmcpredplot(out,data,1);
```
