## Supplementary material for "Quantifying non-communicable diseases’ burden in Egypt using State-Space model": S1 File: cauchyex.m

```
%%
% <html><a href="../index.html">MCMC toolbox</a> » <a href="../examples.html">Examples</a> » Cauchy distribution</html>

%% MCMC toolbox example
% This example targets 10 dimensional Cauchy distribution. Cauchy
% distribution does not have finite second moment, so the AM method,
% which calculates chain variance will have troubles. In practice, it
% gives good results. Here, we use RAM adaptation, which does not use
% variance information (http://dx.doi.org/10.1007/s11222-011-9269-5).

clear model options params

nsimu = 40000;
npar = 10;

model.ssfun    = @(x,d) 2*sum(log(1+x.^2));
options.nsimu  = nsimu;
options.method = 'ram';
for i=1:npar, params{i} = {sprintf('x_{%d}',i), 0}; end

[res,chain] = mcmcrun(model,[],params,options);

%% Plot the chain

iii = 1:min(npar,4); % plot first 4 chain columns

figure(1); clf
mcmcplot(chain,iii,res);
figure(2); clf
mcmcplot(chain,iii,res,'hist');
for i=iii
  subplot(2,2,i)
  xlim([-10,10]);
  xx = linspace(-10,10);
  yy = cauchypf(xx);
  hold on
  plot(xx,yy)
  hold off
end
```
