## Supplementary material for "Quantifying non-communicable diseases’ burden in Egypt using State-Space model": S1 File: himmelex.m

```
%%
% <html><a href="../index.html">MCMC toolbox</a> » <a href="../examples.html">Examples</a> » Himmelblau</html>

%% Himmelblau exercise 9.9
%
% This is exercise 9.9 from 
% David M. Himmelblau, _Process Analysis by Statistical Methods_,
% Wiley, 1970.

%%
% We model the reactions
%
%   A + B  (k1)-> C + F
%   A + C  (k2)-> D + F
%   A + D  (k3)-> E + F

%%
% The derivatives can be written as
%
%   dA/dt = -k1 AB - k2 AC - k3 AD
%   dB/dt = -k1 AB
%   dC/dt =  k1 AB - k2 AC
%   dD/dt =          k2 AC - k3 AD
%   dE/dt =                  k3 AD
%  
% The system is written in file <himmelode.html |himmelode.m|> and the
% sum of squares function in <himmelss.html |himmelss.m|>.

clear model data parama options

data.ydata = [
%  Time (min)     [A] (mole/liter)
            0     0.02090
         4.50     0.01540
         8.67     0.01422
        12.67     0.01335
        17.75     0.01232
        22.67     0.01181
        27.08     0.01139
        32.00     0.01092
        36.00     0.01054
        46.33     0.00978
        57.00     0.009157
        69.00     0.008594
        76.75     0.008395
        90.00     0.007891
       102.00     0.007510
       108.00     0.007370
       147.92     0.006646
       198.00     0.005883
       241.75     0.005322
       270.25     0.004960
       326.25     0.004518
       418.00     0.004075
       501.00     0.003715
    ];

%%
% Initial concentrations are saved in |data| to be used in sum of
% squares function.
A0 = 0.02090; B0 = A0/3; C0 = 0; D0 = 0; E0 = 0;
data.y0 = [A0;B0;C0;D0;E0];

%%
% Refine the first guess for the parameters with |fminseacrh| and
% calculate residual variance as an estimate of the model error variance.
k00 = [15,1.5,0.3]';
[k0,ss0] = fminsearch(@himmelss,k00,[],data)
mse = ss0/(length(data.ydata)-4);

%%
params = {
    {'k1', k0(1), 0}
    {'k2', k0(2), 0}
    {'k3', k0(3), 0}
    };

model.ssfun = @himmelss;
model.sigma2 = mse;

options.nsimu = 1000;
options.updatesigma = 1;

%%
[results,chain,s2chain] = mcmcrun(model,data,params,options);

%%
figure(1); clf
mcmcplot(chain,[],results,'chainpanel')
subplot(2,2,4)
mcmcplot(sqrt(s2chain),[],[],'dens',2)
title('error std')

%%
% Function |chainstats| lists some statistics, including the
% estimated Monte Carlo error of the estimates.
chainstats(chain,results)

%%
figure(2); clf
[t,y] = ode45(@himmelode,linspace(0,600),data.y0,[],mean(chain));
plot(data.ydata(:,1),data.ydata(:,2),'s',t,y,'-')
ylim([0,0.021])
legend({'Aobs','A','B','C','D','E'},'Location','best')
title('Data and fitted model')
```
