## Supplementary material for "Quantifying non-communicable diseases’ burden in Egypt using State-Space model": S1 File: monodex.m

```
%%
% <html><a href="../index.html">MCMC toolbox</a> » <a href="../examples.html">Examples</a> » Monod model</html>

%% MCMC toolbox examples
% This example is from 
% P. M. Berthouex and L. C. Brown:
% _Statistics for Environmental Engineers_, CRC Press, 2002.
%
% We fit the Monod model
%
% $$ y = \theta_1 \frac{t}{\theta_2 + t} + \epsilon \quad \epsilon\sim N(0,I\sigma^2) $$
%
% to observations
%
%   x (mg / L COD):  28    55    83    110   138   225   375   
%   y (1 / h):       0.053 0.060 0.112 0.105 0.099 0.122 0.125
%

%%
% First clear some variables from possible previous runs.
clear data model options

%%
% Next, create a data structure for the observations and control
% variables. Typically one could make a structure |data| that
% contains fields |xdata| and |ydata|.

data.xdata = [28    55    83    110   138   225   375]';   % x (mg / L COD) 
data.ydata = [0.053 0.060 0.112 0.105 0.099 0.122 0.125]'; % y (1 / h) 

%%
% Here is a plot of the data set.
figure(1); clf
plot(data.xdata,data.ydata,'s');
xlim([0 400]); xlabel('x [mg/L COD]'); ylabel('y [1/h]');

%%
% For the MCMC run we need the sum of squares function. For the
% plots we shall also need a function that returns the model.
% Both the model and the sum of squares functions are
% easy to write as one line anonymous functions using the @
% construct. 

modelfun = @(x,theta) theta(1)*x./(theta(2)+x);
ssfun    = @(theta,data) sum((data.ydata-modelfun(data.xdata,theta)).^2);


%%
% In this case the initial values for the parameters are easy to guess
% by looking at the plotted data. As we alredy have the sum-of-squares
% function, we might as well try to minimize it using |fminsearch|.
[tmin,ssmin]=fminsearch(ssfun,[0.15;100],[],data)
n = length(data.xdata);
p = 2;
mse = ssmin/(n-p) % estimate for the error variance
%%
% The Jacobian matrix of the model function is easy to calculate so we use
% it to produce estimate of the covariance of theta. This can be
% used as the initial proposal covariance for the MCMC samples by
% option |options.qcov| below.
J = [data.xdata./(tmin(2)+data.xdata), ...
     -tmin(1).*data.xdata./(tmin(2)+data.xdata).^2];
tcov = inv(J'*J)*mse


%%
% We have to define three structures for inputs of the |mcmcrun|
% function: parameter, model, and options.  Parameter structure has a
% special form and it is constructed as Matlab cell array with curly
% brackets. At least the structure has, for each parameter, the name
% of the parameter and the initial value of it. Third optional
% parameter given below is the minimal accepted value. With it we set
% a positivity constraits for both of the parameters.

params = {
    {'theta1', tmin(1), 0}
    {'theta2', tmin(2), 0}
    };

%%
% In general, each parameter line can have up to 7 elements: 'name',
% initial_value, min_value, max_value, prior_mu, prior_sigma, and
% targetflag

%%
% The |model| structure holds information about the model. Minimally
% we need to set |ssfun| for the sum of squares function and the
% initial estimate of the error variance |sigma2|.

model.ssfun  = ssfun;
model.sigma2 = mse; % (initial) error variance from residuals of the lsq fit

%%
% If we want to sample the error variance sigma2 as an extra model
% parameter, we need to set a prior distribution for it. A convenient
% choice is the conjugate inverse chi-squared distribution, which
% allows Gibbs sampling step for sigma2 after every
% Metropolis-Hastings update for the other parameters. This is
% acchieved by |options.updatesigma=1|, below. The default prior is
% uninformative, but we can set the prior parameters with the
% following options. Option |model.N| for the number of observatios is
% needed for 'updatesigma', if it is not given, the code tries to
% guess |N| from the data.

model.N = length(data.ydata);  % total number of observations
model.S20 = model.sigma2;      % prior mean for sigma2
model.N0  = 4;                 % prior accuracy for sigma2

%%
% The |options| structure has settings for the MCMC run. We need at
% least the number of simulations in |nsimu|. Here we also set the
% option |updatesigma| to allow automatic sampling and estimation of the
% error variance. The option |qcov| sets the initial covariance for
% the Gaussian proposal density of the MCMC sampler.

options.nsimu = 4000;
options.updatesigma = 1;
options.qcov = tcov; % covariance from the initial fit


%%
% The actual MCMC simulation run is done using the function
% |mcmcrun|.

[res,chain,s2chain] = mcmcrun(model,data,params,options);

%%
% <<mcmcstatus.png>>
%
% During the run, a status window is showing the estimated time to
% the end of the simulation. The simulation can be ended by Cancel
% button and the chain generated so far is returned.

%%
% After the run the we have a structure |res| that contains some
% information about the run and a matrix outputs |chain| and
% |s2chain| that contain the actual MCMC chains for the parameters
% and for the observation error variance.

%%
% The |chain| variable is |nsimu| × |npar| matrix and it can be
% plotted and manipulated with standard Matlab functions. MCMC toolbox
% function |mcmcplot| can be used to make some useful chain plots and
% also to plot 1 and 2 dimensional marginal kernel density estimates of
% the posterior distributions.
%
figure(2); clf
mcmcplot(chain,[],res,'chainpanel');

%%
% The |'pairs'| options makes pairwise scatterplots of the columns of
% the |chain|.

figure(3); clf
mcmcplot(chain,[],res,'pairs');

%%
% If we take square root of the |s2chain| we get the chain for error
% standard deviation. Here we use |'hist'| option for the histogram of
% the chain.

figure(4); clf
mcmcplot(sqrt(s2chain),[],[],'hist')
title('Error std posterior')

% add prior distribution to the plot, if it was informative
if res.N0>0
  xl = xlim; xx = linspace(xl(1),xl(2));
  hold on
  plot(xx,invchi1pf(xx,res.N0,sqrt(res.S20)))
  hold off
  legend('posterior','prior')
end

%%
% A point estimate of the model parameters can be calculated as the
% mean of the |chain|. Here we plot the fitted model using the
% posterior means of the parameters.

x = linspace(0,400)';
figure(1)
hold on
plot(x,modelfun(x,mean(chain)),'-k')
hold off
legend({'data','model'},'Location','best')

%%
% Instead of just a point estimate of the fit, we should also study
% the predictive posterior distribution of the model. The |mcmcpred|
% and |mcmcpredplot| functions can be used for this purpose. By them
% we can calculate the model fit for a randomly selected subset of the
% chain and calculate the predictive envelope of the model. The grey
% areas in the plot correspond to 50%, 90%, 95%, and 99% posterior
% regions.

figure(5); clf
out = mcmcpred(res,chain,[],x,modelfun);
mcmcpredplot(out);
hold on
plot(data.xdata,data.ydata,'s'); % add data points to the plot
xlabel('x [mg/L COD]'); ylabel('y [1/h]');
hold off
title('Predictive envelopes of the model')
```
