## Supplementary material for "Quantifying non-communicable diseases’ burden in Egypt using State-Space model": S1 File: normalex50.m

```
%%
% <html><a href="../index.html">MCMC toolbox</a> » <a href="../examples.html">Examples</a> » 50 dimensional Normal distribution</html>

%% 
% Test I: 50 dimensional Gaussian

clear model options params

nsimu = 100000; % how many simulations
npar = 50;

% generate correlated covariance matrix with increasing variances
s = (1:npar)';
ci = inv(cov2cor(covcond(10,ones(npar,1))).*(s*s'));

model.ssfun      = @(x,d) x(:)'*ci*x(:);
options.nsimu    = nsimu;
options.method   = 'am';
options.qcov     = eye(npar)/npar*2.4^2.;
options.adaptint = 1000;
for i=1:npar, params{i} = {sprintf('x_{%d}',i), 0}; end

[res,chain] = mcmcrun(model,[],params,options);

%% 
iii = 1:12;
figure(1); clf; mcmcplot(chain,iii,res);
figure(2); clf; mcmcplot(chain,iii,res,'hist',20);
figure(3); clf
cummean = @(x) cumsum(x(:))./(1:length(x))';
cumstd  = @(x) sqrt(cummean(x.^2) - cummean(x).^2);
plot(1:options.nsimu,cummean(chain(:,1)),'-')
hold on
plot(1:options.nsimu,cumstd(chain(:,1)),'-')
plot(1:options.nsimu,cumstd(chain(:,5)),'-')
hold off
grid
legend({'mean of x_1','std of x_1','std of x_5'},'location','best')
title('Convergence for 50 dimensional Gaussian distribution')
```
