## Supplementary material for "Quantifying non-communicable diseases’ burden in Egypt using State-Space model": S1 File: normalex.m

```
%%
% <html><a href="../index.html">MCMC toolbox</a> » <a href="../examples.html">Examples</a> » Normal distribution</html>

%% MCMC toolbox example
% In this example, we generate Gaussian target with known covariance
% matrix. The target distribution has a known form and could be
% calculated analytically, so this simulation is mainly for testing of
% the algorithms. We study the correctness of the chain by
% calculating points that lie inside 50% and 95% probability contours.

clear model data params options

nsimu = 10000;  % number of simulations
npar  = 100;     % dimension of the unknown

data.x0 = zeros(1,npar); % mean vector

%%
% We create the needed prameter structure in a loop
for i=1:npar
  %            'name'                     initial
  params{i} = {sprintf('\\theta_{%d}',i), data.x0(i)};
end

%%
% Create covariance and precision matrises. Function |covcond|
% creates a covariance matrix with given condition number and a
% direction of the first principal axis. It returns the covariance
% matrix and its inverse, the precision matrix.
[Sig,Lam] = covcond(100,ones(npar,1));

%%
% Store the precision matrix in |data| structure  so we can use it in the
% |ssfun|.
data.Lam = Lam;

%%
% The function |ssfun| for |mcmcrun| is the quadratic form in the Gaussian
% distribution.

model.ssfun     = @(x,data) (x-data.x0)*data.Lam*(x-data.x0)';
model.N         = 1;

%%
% For |mcmcrun| we use scaled version of the known target
% covariance as the proposal covariance. This scaling is known to
% produce an optimal proposal.
options.nsimu   = nsimu;
options.qcov    = 2.4^2/npar*Sig;
options.method  = 'ram';  % use the (default) DRAM method
options.verbosity = 1;

%%
% Generate the MCMC chain.
[results,chain] = mcmcrun(model,data,params,options);

%%
figure(1); clf
mcmcplot(chain,[1:4],results.names,'chainpanel')

%%
% From the generated chain we calculate the relative distances of the
% chain points from the origin and count the points that are inside
% given probability limits. Then we plot the first two dimensions of the
% chain together with the correct probability contours.
%
% The title of the 2d plot shows the rejection rate and the propotion of
% points inside the ellipsoids. Number tau*t in the title tells how many
% seconds it takes to generate 1000 independent samples according to
% the integrated autocorrelation time (|iact|) estimate.

d    = mahalanobis(chain(:,1:npar),data.x0,Lam,1);
c50  = chiqf(0.50,npar);
c95  = chiqf(0.95,npar);
cc50 = sum(d<c50)./nsimu;
cc95 = sum(d<c95)./nsimu;

figure(2); clf
mcmcplot(chain,[1,2],results.names,'pairs',0)

title(sprintf('Rejected = %.1f%%, c50 = %.1f%%, c95 = %.1f%%, \\tau*t=%.1f', ...
              results.rejected*100, cc50*100, cc95*100, ...
              results.simutime/results.nsimu*1000*mean(iact(chain))))

c50  = chiqf(0.50,2);
c95  = chiqf(0.95,2);

hold on
ellipse(data.x0(1:2),c50*Sig(1:2,1:2),'r--','LineWidth',2);
ellipse(data.x0(1:2),c95*Sig(1:2,1:2),'r-','LineWidth',2);
axis equal
hold off
```
