## Supplementary material for "Quantifying non-communicable diseases’ burden in Egypt using State-Space model": S1 File: exppf.m

```
function y=exppf(x,a)
%EXPPF Exponential probability density function

% Marko Laine <marko.laine@fmi.fi>
% $Revision: 1.6 $  $Date: 2012/09/27 11:47:35 $

if nargin<2,a=1;end
y = a.*exp(-a.*x);
```
