## Supplementary material for "Quantifying non-communicable diseases’ burden in Egypt using State-Space model": S1 File: expr.m

```
function y=expr(m,n,a)
%EXPR   Exponential random numbers

% Marko Laine <marko.laine@fmi.fi>
% $Revision: 1.4 $  $Date: 2012/09/27 11:47:35 $

if nargin<3,a=1;end
y = -log(rand(m,n))./a;
```
