## Supplementary material for "Quantifying non-communicable diseases’ burden in Egypt using State-Space model": S1 File: hyperpriorupdate.m

```
function [mu,sig,parrow] = hyperpriorupdate(theta,thetamu,thetasig,params)
% hyperpriorupdate - default hyper prior update function for mcmcrun

% assumes:
% theta  ~ N(mu,sig2)
% mu     ~ N(mu0, tau20)
% sig2   ~ invchi(n0, sig20)

% needs in params structure
% nhpar, number of parameter sets with hyper priors
% ind, which parameters go together, like [0 0 0 1 1 1 2 2 2 3 3 3 4 4 4]
% mu0, tau20 1:nhpar
% sig20, n0 1:nhpar

% $Revision: 1.2 $  $Date: 2011/01/26 10:20:46 $

ind = params.ind;
mu0 = params.mu0;
tau20 = params.tau20;
sig20 = params.sig20;
n0 = params.n0;


%nhpar = length(setdiff(unique(ind),[0]));
nhpar = max(ind);

if nhpar<=0
%  disp('NOTE: hpriorupdate called, but no hyper priors found')
  mu = thetamu; sig=thetasig; parrow=NaN;
  return
end

mu = thetamu;
sig2 = thetasig.^2;

parrow = zeros(1,nhpar*2);  % collect hyper parameters here
% update all hierarchical parameters
for ipar=1:nhpar
  ii  = find(ind == ipar);
  thi = theta(ii);
  ni  = length(thi); % should be nbatch  
    
%    [mu(ipar),sig2(ipar)] = updatesmusig2(mu(ipar), sig2(ipar), theta(ii), mu0(ipar), tau20(ipar), sig20(ipar) , n0(ipar))
    
  % update the mean on the parameter from N( mean(theta), sig2theta/ntheta )
  [m,s2] = nornor(thi, sig2(ii(1)), mu0(ipar), tau20(ipar));
  mu(ii) = norr(1, 1, m, s2);

  % update the variance of the parameters from invchi()
  sspri = sum((thi-mu(ii(1))).^2);
  s2new = (sspri+sig20(ipar)*n0(ipar))/(n0(ipar)+ni);
  nnew  = ni+n0(ipar);
  if abs(s2new) > 1e-10 % update only if thetas differ, not(sspri=0&n0=0)
    sig2(ii) = invchir(1,1,nnew,s2new); 
  else
    sig2(ii) = sig20(ipar);
    disp('Warning: too uninformative prior') % use options.priorupdatestart
  end
    
  iii = ipar*2-1;
  parrow(iii:(iii+1)) = [mu(ii(1)),sqrt(sig2(ii(1)))]; % save updated parameters
end

sig = sqrt(sig2);

function [muout,sig2out] = updatesmusig2(mu, sig2, theta, mu0, tau20, sig20, n0)
% 
[m,s2] = nornor(theta, sig2, mu0, tau20);
muout = norr(1, 1, m, s2);
[s2new,nnew] = ichichi(theta, muout, sig20, n0);
sig2out = invchir(1,1,nnew,s2new); 

function [m,s2] = nornor(theta,sig2,mu0,tau20)
% 
n = length(theta);
m = mean(theta);
s2  = 1./( n./sig2 + 1./tau20 );
m   = (m./(sig2./n) + mu0./tau20).*s2; 

function [s2new,nnew] = ichichi(theta, mu, sig20, n0)
%
sspri = sum((theta-mu).^2);
n = length(theta);
nnew  = n + n0;
s2new = (sspri+sig20*n0)/nnew;
```
