## Supplementary material for "Quantifying non-communicable diseases’ burden in Egypt using State-Space model": S1 File: iact.m

```
function [tau,m] = iact(dati)
%IACT estimates the integrated autocorrelation time
%   using Sokal's adaptive truncated periodogram estimator.

% Originally contributed by Antonietta Mira by name sokal.m

% Marko Laine <marko.laine@fmi.fi>
% $Revision: 1.2 $  $Date: 2012/09/27 11:47:37 $

if length(dati) == prod(size(dati))
  dati = dati(:);
end

[mx,nx] = size(dati);
tau = zeros(1,nx);
m   = zeros(1,nx);

x  = fft(dati);
xr = real(x);
xi = imag(x);
xr = xr.^2+xi.^2; %%%controllare questo
xr(1,:)=0;
xr=real(fft(xr));
var=xr(1,:)./length(dati)/(length(dati)-1);

for j = 1:nx
  if var(j) == 0
    continue
  end
  xr(:,j)=xr(:,j)./xr(1,j);
  sum=-1/3;
  for i=1:length(dati)
    sum=sum+xr(i,j)-1/6;
    if sum<0
      tau(j)=2*(sum+(i-1)/6);
      m(j)=i;
      break
    end
  end
end
```
