## Supplementary material for "Quantifying non-communicable diseases’ burden in Egypt using State-Space model": S1 File: invbetainc.m

```
function y=invbetainc(p,a,b)
%INVBETAINC inverse incomplete Beta function
% x = invbetainc(p,a,b)    0<=p<=1, a,b > 0

% Marko Laine <marko.laine@fmi.fi>
% $Revision: 1.3 $  $Date: 2012/09/27 11:47:37 $

% find root by bisection
ii = p<0|p>1;
i0 = p==0;
i1 = p==1;
i2 = find(not(ii|i0|i1));

y = zeros(size(p));
y(ii) = NaN;
y(i0) = 0;
y(i1) = 1;

zfun = @(x,a,b,p)betainc(x,a,b)-p;
for i = 1:length(i2)
  y(i2(i)) = bisect(zfun,0,1,optimset('TolX',1e-7),a,b,p(i2(i)));
end
```
