## Supplementary material for "Quantifying non-communicable diseases’ burden in Egypt using State-Space model": S1 File: invchi1pf.m

```
function y=invchi1pf(x,N0,S)
% INVCHI1PF inverse scaled chi density function
%  invchi1pf(x,N0,S)

% Marko Laine <marko.laine@fmi.fi>
% $Revision: 1.2 $  $Date: 2012/09/27 11:47:37 $

% invchipf(x^2,N0,S^2)*2*x
N = N0/2;
y = exp(N.*log(N)+N.*2.*log(S)-gammaln(N)-2*(N+1)*log(x)-N*(S./x).^2);
y = y.*2.*x;
```
