## Supplementary material for "Quantifying non-communicable diseases’ burden in Egypt using State-Space model": S1 File: invchi1r.m

```
function r=invchi1r(m,n,N0,S)
% INVCHI1R(m,n,N0,S2) inverse scaled chi random numbers

% Marko Laine <marko.laine@fmi.fi>
% $Revision: 1.2 $  $Date: 2012/09/27 11:47:37 $

r = sqrt(invchir(m,n,N0,S.^2));
```
