## Supplementary material for "Quantifying non-communicable diseases’ burden in Egypt using State-Space model": S1 File: invchipf.m

```
function y=invchipf(x,N0,S2)
% INVCHIPF inverse scaled chi squared density function

% Marko Laine <marko.laine@fmi.fi>
% $Revision: 1.3 $  $Date: 2012/09/27 11:47:37 $

N = N0/2;
y = exp(N.*log(N)+N.*log(S2)-gammaln(N)-(N+1)*log(x)-N*S2./x);
```
