## Supplementary material for "Quantifying non-communicable diseases’ burden in Egypt using State-Space model": S1 File: invchir.m

```
function r=invchir(m,n,N0,S2)
% INVCHIR(m,n,N0,S2) inverse scaled chi squared random numbers

% Marko Laine <marko.laine@fmi.fi>
% $Revision: 1.4 $  $Date: 2012/09/27 11:47:37 $

r = N0.*S2./chir(m,n,N0);
```
