## Supplementary material for "Quantifying non-communicable diseases’ burden in Egypt using State-Space model": S1 File: invwishr.m

```
function y=invwishr(df,c,r)
%INVWISHR  Random matrix from inverse Wishart distribution

% Marko Laine <marko.laine@fmi.fi>
% $Revision: 1.1 $  $Date: 2010/03/22 15:02:53 $

if nargin<3, r = chol(c); end

y=inv(wishr(df,c,r));
```
