## Supplementary material for "Quantifying non-communicable diseases’ burden in Egypt using State-Space model": S1 File: iqrange.m

```
function y=iqrange(x)
% Interquantile range of each column of x

% ML 2000

% Marko Laine <marko.laine@fmi.fi>
% $Revision: 1.3 $  $Date: 2012/09/27 11:47:37 $

[n,m]=size(x);
if n==1
  x=x';
  n = m;
  m = 1;
end

x  = sort(x);
% n  = length(x);
i1 = floor((n+1)/4); 
i3 = floor(3/4*(n+1));
f1 = (n+1)/4-i1; 
f3 = 3/4*(n+1)-i3;
q1 = (1-f1).*x(i1,:)+f1.*x(i1+1,:);
q3 = (1-f3).*x(i3,:)+f3.*x(i3+1,:);
y  = q3-q1;
```
