## Supplementary material for "Quantifying non-communicable diseases’ burden in Egypt using State-Space model": S1 File: jacob.m

```
 function J = jacob(fun,x,theta,h,varargin)
%function J = jacob(fun,x,theta,h,varargin)
% JACOB calculates the numerical Jacobian matrix
% fun    the function, called as y = fun(x,theta,varargin)
% x      the observation points
% theta  parameter vector
% h      relative step size for numerical differentiation
%        or  h(1): relative step size, h(2): minimal absolute step size
%        (default h = [1e-6 1e-12])
% J      the n*p Jacobian matrix, n=size(x,1), p=length(theta),
%        J(i,j) = d fun(x(i,:), theta) / d theta(j)

% Based on the jacob.m in the DATANA toolbox by ProfMath Oy
% Marko Laine <marko.laine@fmi.fi>
% $Revision: 1.3 $  $Date: 2012/09/27 11:47:37 $

if isstruct(x) 
   xx = x.ydata(:,1);
else
   xx = x; 
end

n     = size(xx,1);
p     = length(theta);
hrel  = 1e-6;
habs  = 1e-12;
if nargin > 3 && length(h)>0
  hrel = h(1); 
  if length(h) > 1, habs = h(2); end
end

for i = 1:p
  hi    = zeros(size(theta));
  hi(i) = max(hrel*theta(i),habs);

  JJ = (feval(fun,xx,theta+hi,varargin{:}) - ...
	feval(fun,xx,theta-hi,varargin{:})) ./ (2*hi(i));    

  if i == 1
    [m,ny]=size(JJ);
    J = zeros(m*ny,p);
  end
  % handle multi response y
  if (ny==1)
    J(:,i) = JJ;
  elseif ny>1
    JJ=JJ'; JJ=JJ(:);
    J(:,i) = JJ;
  end
end
```
