## Supplementary material for "Quantifying non-communicable diseases’ burden in Egypt using State-Space model": S1 File: loadchain.m

```
function [chain,umat]=loadchain(file)
%LOADCHAIN Load mcmc chain produced by fortran mcmc library
% chain = loadchain(file)
% Loads 'chain.dat' or 'chain.mat' generated by mcmcrun fortran library.
% The last column is the time stayed in current value.

% Optionally also loads 'usrfunmat.dat' of the same size, with
% [chain,umat] = loadchain(file)

% ML, 2001
% $Revision: 1.6 $  $Date: 2012/09/27 11:26:17 $

if nargin<1
   if exist('chain.mat') == 2
      file = 'chain.mat';
   elseif exist('chain.dat') == 2
      file = 'chain.dat';
   else
      error('No file found for loading')
   end
   disp(sprintf('Loading %s',file))
end
if strncmp(fliplr(file),'tam.',4)
   s=load(file);
   if strncmp(file,'ss',2)              % to load sschain.mat
     zchain = s.sschain;
   else
     zchain = s.chain;
   end
else
   zchain  = load(file,'-ascii');
end
[m,n]   = size(zchain);
weights = zchain(:,n);
nsimu   = sum(weights);
chain   = zeros(nsimu,n-1);
if nargout>1 % load also usrfunmat
   if exist('usrfunmat.mat') == 2
     disp('Loading usrfunmat.mat')
     s=load('usrfunmat.mat');
     zumat = s.usrfunmat;
   elseif exist('usrfunmat.dat') == 2
     disp('Loading usrfunmat.dat')
     zumat=load('usrfunmat.dat','-ascii');
   else
     error('usrfunmat not found')
   end
   [mu,nu]=size(zumat);
   umat=zeros(nsimu,nu);
end
i1 = 1;
for i=1:length(weights)
   i2 = i1 + weights(i) - 1;
   for j=i1:i2
      chain(j,:) = zchain(i,1:(n-1));
      if nargout>1
         umat(j,:) = zumat(i,:);
      end
   end
   i1 = i2 + 1;
end
```
