## Supplementary material for "Quantifying non-communicable diseases’ burden in Egypt using State-Space model": S1 File: logir.m

```
function y=logir(m,n,a,b)
%LOGIR Logistic random numbers

% Marko Laine <marko.laine@fmi.fi>
% $Revision: 1.2 $  $Date: 2012/09/27 11:47:37 $

if nargin<3,a=0;end
if nargin<4,b=1;end

y = -log(1./rand(m,n)-1).*b + a;
```
