## Supplementary material for "Quantifying non-communicable diseases’ burden in Egypt using State-Space model": S1 File: logit.m

```
function theta=logit(p)
%LOGIT   Logistic transformation
% logit(x) =  log(x/(1-x))

% Marko Laine <marko.laine@fmi.fi>
% $Revision: 1.4 $  $Date: 2012/09/27 11:47:37 $

theta = log(p./(1-p));
```
