## Supplementary material for "Quantifying non-communicable diseases’ burden in Egypt using State-Space model": S1 File: lognorpf.m

```
function y=lognorpf(x,mu,sigma2,theta)
%LOGNORPF Lognormal probability density

% E(y)  = exp(mu+1/2*sigma2)
% D^2(y) = exp(2*mu)*exp(sigma2)*(exp(sigma2)-1)
% mode(y) = exp(mu-sigma2)

% if s/mu < 1 then approximately
% lognormal density with mean mu and std s:
% lognorpf(x,log(mu),(s/mu)^2)

% Marko Laine <marko.laine@fmi.fi>
% $Revision: 1.3 $  $Date: 2012/09/27 11:47:37 $

if nargin < 2, mu     = 0; end
if nargin < 3, sigma2 = 1; end
if nargin < 4, theta  = 0; end

ok    = theta<x;
y     = zeros(size(x));
y(ok) = norpf(log(x(ok)-theta),mu,sigma2)./(x(ok)-theta);
```
