## Supplementary material for "Quantifying non-communicable diseases’ burden in Egypt using State-Space model": S1 File: lognorqf.m

```
function y=lognorqf(x,mu,sigma2,theta)
%LOGNORQF Inverse of lognormal probability density

% Marko Laine <marko.laine@fmi.fi>
% $Revision: 1.2 $  $Date: 2012/09/27 11:47:37 $

if nargin < 2, mu     = 0; end
if nargin < 3, sigma2 = 1; end
if nargin < 4, theta  = 0; end

y = exp(norqf(x,mu,sigma2))+theta;
```
