## Supplementary material for "Quantifying non-communicable diseases’ burden in Egypt using State-Space model": S1 File: lognorr.m

```
function y=lognorr(m,n,mu,sigma2,theta)
%LOGNORR  Random numbers from lognormal distribution


% if cv = s/mu < 1 then approximately you get
% lognormal random numbers with mean mu and std s:
% lognorr(m,n,log(mu),(s/mu)^2),
% actually for y=lognor(m,n,log(mu)-0.5*log(1+cv^2), log(1+cv^2))
%   mean(y) = mu, std(y) = s

% Marko Laine <marko.laine@fmi.fi>
% $Revision: 1.4 $  $Date: 2012/09/27 11:47:37 $

if nargin < 3, mu=0; end
if nargin < 4, sigma2=1; end
if nargin < 5, theta=0; end

y = theta + exp(norr(m,n,mu,sigma2));
```
