## Supplementary material for "Quantifying non-communicable diseases’ burden in Egypt using State-Space model": S1 File: logresample.m

```
function [y,inds,ww]=logresample(x,w)
%LOGRESAMPLE resample data with given -2*log(weights)
% [y,inds]=logresample(x,w) resamples data in rows of matrix x with weights
% proportional to exp(-0.5*w). This function tries to avoid
% underflow when taking exp. See also RESAMPLE.

% Marko Laine <marko.laine@fmi.fi>
% $Revision: 1.3 $  $Date: 2012/09/27 11:47:37 $

n = length(w);
% repmat version would be:
%ww = cumsum(1./sum(exp(-0.5*(repmat(w(:)',n,1)-repmat(w(:),1,n))),2));

% loop version
ww = zeros(n,1);
ww(1) = 1./sum(exp(-0.5*(w-w(1))));
for i=2:(n-1)
  ww(i) = ww(i-1)+1./sum(exp(-0.5*(w-w(i))));
end
ww(n) = 1;

% fun to find match in the data
ffun = @(u) find(u<ww,1);
% apply fun to every row of x to get a sample of size(x)
inds = arrayfun(ffun,rand(size(x,1),1));
y = x(inds,:);

if nargout>2 % return scaled exp(-0.5*weights)
  ww = [ww(1);diff(ww)];
end
```
