## Supplementary material for "Quantifying non-communicable diseases’ burden in Egypt using State-Space model": S1 File: lowess.m

```
function [ys,rw,res]=lowess(x,y,f,nsteps,delta)
% ys=lowess(x,y,f,nsteps,delta)
% lowess smooth for scatter plot points in x,y
% x should be sorted

% Marko Laine <marko.laine@fmi.fi>
% $Revision: 1.4 $  $Date: 2012/09/27 11:47:38 $

if any(isnan(y)) | length(y) == 0
  error('NaNs not allowed in lowess');
end

% sort x
[x,i]=sort(x);
y = y(i);

n = length(x);
if length(y) ~= n
  error('length(x) should be length(y)')
end
if nargin < 3
  f=0.5;
end
if nargin < 4
  nsteps=2;
end
if nargin < 5
  if n<100
    delta=0;
  else
    delta=(x(n)-x(1))/50;
  end
end
[ys,rw,res]=lowess_mexgw(x,y,f,nsteps,delta);
```
