## Supplementary material for "Quantifying non-communicable diseases’ burden in Egypt using State-Space model": S1 File: lsqlevmar.m

```
function [theta,cmat,rss] = lsqlevmar(resfun, jacfun ,theta0, varargin)
%LSQLEVMAR minimum least squares using Levenberg - Marquardt
% [theta,cmat,rss] = lsqlevmar(resfun, jacfun ,theta0, varargin)
%  resfun(theta, varargin) - residual function
%  jacfun(theta, varargin) - Jacobian function

% this is pedagogical version of LM-algorithm with no error
% checking and hard coded options

% ML 20.01.2006
% $Revision: 1.3 $  $Date: 2010/05/06 09:21:21 $

r      = feval(resfun, theta0, varargin{:}); % residuals
nev    = 1; % number of evaluations
rss    = sum(r.^2); % residual sum of squares
theta  = theta0(:); % initial parameter vector
lam    = 1e-3;      % initial fudge factor
maxit  = 40;        % maximum number of iterations

abstol = 1e-6;      % convergence tolerance

trace = 0;

for i=1:maxit

  rssold = rss;
  
  J  = feval(jacfun, theta, varargin{:}); % Jacobian of the model function
  JJ = J'*J;

  while rss>=rssold % increase lam until RSS decreases
    h = (JJ + lam*diag(diag(JJ))) \ J'*r;
    r = feval(resfun, theta+h, varargin{:});   nev = nev + 1;
    rss = sum(r.^2);
    if trace > 1
      disp(sprintf('rssold: %g, rss: %g, lam: %g\n',rssold,rss,lam))
    end
    if rss>=rssold, lam = lam*10; end
    % if rss does not change, break
    if abs((rss-rssold)./(rss+0.1))< abstol, break, end
  end

  theta  = theta+h;

  if abs((rss-rssold)./(rss+0.1))< abstol, break, end

  lam    = lam/10;

end

if trace
  disp(sprintf('Number of evaluations: %d, rss: %g, lam: %g',nev,rss,lam));
end

% optionally return estimate of the error covariance at the optimum
if nargout>1
  cmat = inv(JJ)*rss./(length(r)-length(theta));
end
```
