## Supplementary material for "Quantifying non-communicable diseases’ burden in Egypt using State-Space model": S1 File: mad.m

```
function y=mad(x)
% MAD(x) median absolute deviation

% Marko Laine <marko.laine@fmi.fi>
% $Revision: 1.4 $  $Date: 2012/09/27 11:47:38 $

y = 1.4826*median(abs(x-median(x)));
```
