## Supplementary material for "Quantifying non-communicable diseases’ burden in Egypt using State-Space model": S1 File: mahalanobis.m

```
function d=mahalanobis(x,mu,cmat,inverted)
%MAHALANOBIS Malalanobis distance of rows in x
%  mahalanobis(x,mu,cmat) calculates (x-mu)*inv(cmat)*(x-mu)'
%  mahalanobis(x,mu,icmat,1) assumes cmat is inverted

% Marko Laine <marko.laine@fmi.fi>
% $Revision: 1.6 $  $Date: 2013/07/12 07:33:20 $

if nargin < 4, inverted = 0; end

x = bsxfun(@minus,x,mu(:)'); % remove mu from columns of x

if ~inverted
  d = sum(x/cmat.*x,2);
else
  d = sum(x*cmat.*x,2);
end
```
