## Supplementary material for "Quantifying non-communicable diseases’ burden in Egypt using State-Space model": S1 File: Makefile

```
##
## mcmcstat distribution zip file Makefile
##

FILES= $(wildcard *.m) $(wildcard private/*.m)

FILES+=README.txt LICENSE.txt

# for converting org file to txt
EMACS = /Applications/Emacs.app/Contents/MacOS/Emacs


all: zip Readme.txt

github:
	git pull github master

README.txt: README.org
	$(EMACS) --visit $< --batch -f org-ascii-export-to-ascii --kill

zip:
	zip -r9 mcmcstat.zip ${FILES}

clean:
	rm -f *~ core *.bak

realrealclean:
	rm -f *~ core *.bak mcmcstat.zip
```
