## Supplementary material for "Quantifying non-communicable diseases’ burden in Egypt using State-Space model": S1 File: mcmcplot.m

```
function mcmcplot(chain,inds,names,plottype,varargin)
%MCMCPLOT Plot mcmc chain
% mcmcplot(chain,inds,names,plottype, ...)
% plot several plots from mcmc chain
%  chain    - mcmc chain matrix
%  inds     - columns to use, default all columns
%  names    - names of the columns of chain as char array
%  plottype - 'chain', 'chainpanel', 'pairs', 'dens', 'denspanel', 'acf', 'hist'
%   'pairs':  mcmcplot(...,'pairs',smo,rho)
%             SMO is the bandwidth parameter for 2D kernel estimation: smoother
%             density curves with big smo (if smo not defined, no density
%             curves plotted)
%             RHO is the correlation for the kernel estimator (if not
%             defined, calculated from the chain)
%   'dens':   mcmcplot(...,'dens',smo)
%             SMO is the bandwidth for 1D kernel estimation (default: 1)
%   'hist':   mcmcplot(...,'hist',nbin,dens)
%             NBIN is the number of bins used for the histograms
%             DENS ('normal', 'lognor', or 'kernel') adds estimated density
%             on top of the histogram
%   'chain':  mcmcplot(...,'chain',maxpoints)
%             MAXPOINTS max n:o of points in the chain plot
%   'acf':    no optional parameters
% example: mcmcplot(chain(2000:10:10000,:),1:4,[],'pairs')

% ML, 2001
% $Revision: 1.26 $  $Date: 2017/01/23 14:16:18 $

if exist('lowess_mexgw') == 3
  smooth=1; % lowess smooth with 'chain' plot
else
  smooth=0;
end
maxpoints = 10000; % default max n:o of points in the chain plot

if nargin  < 4 | isempty(plottype)
  plottype='chainpanel';
end

if nargin==1 & isstruct(chain) & isfield(chain,'class') & strcmp(chain.class,'MCMC')
  % calling with results struct only
  results = chain;
  chain = GetArray('chain');
  names = results.names;
  plottype='chainpanel';
end

[nsimu,npar2]=size(chain);

if nargin < 2 | isempty(inds)
  inds = 1:npar2;
end
if nargin < 3 | isempty(names)
  for i=1:length(inds);
    names{i} = num2str(inds(i));
  end
else 
  if isstruct(names) % results struct from mcmcrun
    results=names;
    names=results.names;
  end
  names = names(inds);
end

skip=1;

switch plottype
 case('pairs')
  if isempty(varargin)
    pairs(chain(:,inds),'panellims',names,skip,0)
  else
    pairs(chain(:,inds),'panellims',names,skip,varargin{:})
  end
 case('dens')
  for i=1:length(inds)
    [y,x]=density(chain(:,inds(i)),[],varargin{:});
    plot(x,y)
    title(sprintf('Parameter %g: %s',i,names{i}))
    drawnow
    if i~=length(inds)  % not on last time
      disp('Pause, press enter to continue ...');
      pause
    end
  end
 case('denspanel')
  np  = length(inds);
  ns1 = ceil(sqrt(np));
  ns2 = round(sqrt(np));
  for i=1:np
    h=subplot(ns1,ns2,i);
    [y,x]=density(chain(:,inds(i)),[],varargin{:});
    plot(x,y,'-k')
    set(h,'ytick',[]);
    title(sprintf('%s',names{i}))
    % add prior density
    if exist('results','var')
      ii  = inds(i);
      mus = results.prior(ii,:);
      mu  = mus(1);
      sig = mus(2);
      mi  = results.limits(ii,1);
      ma  = results.limits(ii,2);
      if ~isinf(sig)
        if isfield(results,'priortype') & results.priortype == -1 
          % lognormal prior for all values
          xdr=x(end)-x(1);
          hold on
          xlim=get(gca,'xlim');
%         xp = linspace(max(mi,mu-3*sig),min([ma,mu+3*sig,x(end)+xdr]));
          xp = linspace(xlim(1),xlim(2));
          yp = lognorpf(xp,log(mu),sig^2);
          yn = lognordf((mi-mu)/sig)+1-lognordf((ma-mu)/sig); % area outside bounds
          plot([xp(1),xp],[0,yp./(1-yn)],'--k')
          hold off
          set(gca,'ytick',[])
        else
          xdr=x(end)-x(1);
          hold on
          xlim=get(gca,'xlim');
        % xp = linspace(max(mi,mu-3*sig),min([ma,mu+3*sig,x(end)+xdr]));
          xp = linspace(max(mi,mu-3*sig),min([ma,mu+3*sig]));
          yp = norpf(xp,mu,sig^2);
          yn = nordf((mi-mu)/sig)+1-nordf((ma-mu)/sig); % area outside bounds
          plot([xp(1),xp],[0,yp./(1-yn)],'--k')
          hold off
          set(gca,'xlim',xlim);
          set(gca,'ytick',[])
        end
      end
      % force axis to min max region
      xlim = get(h,'xlim');
      if xlim(1) < mi
        xlim(1) = mi-(min(xlim(2),ma)-mi)*0.05;
      end
      if xlim(2) > ma
        xlim(2) = ma+(ma-max(xlim(1),mi))*0.05;
      end
      if ~isinf(sig)
      %  xlim(2) = min(xlim(2),xp(end));
      %  xlim(1) = max(xlim(1),xp(1));
      end
      set(h,'xlim',xlim);
    end
  end
 case('hist')
  np  = length(inds);
  ns1 = ceil(sqrt(np));
  ns2 = round(sqrt(np));
  for i=1:np
    h=subplot(ns1,ns2,i);
    histp(chain(:,inds(i)),varargin{:});
    set(h,'ytick',[]);
    title(sprintf('%s',names{i}))
  end
 case('chain')
  % max points in the plot
  if length(varargin) > 0, maxpoints = varargin{1}; end
  if maxpoints > 0 & nsimu>maxpoints
    skip = floor(nsimu/maxpoints);
  end
  
  for i=1:length(inds)
    plot(1:skip:nsimu,chain(1:skip:nsimu,inds(i)),'.')
    if length(inds)>1
      title(sprintf('Parameter %g: %s',i,names{i}))
    else
      title(sprintf('%s',names{i}))
    end
    if smooth
      ys = lowess(1:skip:nsimu,chain(1:skip:nsimu,inds(i)));
      hold on
      plot(1:skip:nsimu,ys,'-k');
      hold off
    end
    drawnow
    if i~=length(inds)  % not on last time
      disp('Pause, press enter to continue ...');
      pause
    end
  end
 case('chainpanel')
  % max points in the plot
  if length(varargin) > 0, maxpoints = varargin{1}; end
  if maxpoints > 0 & nsimu>maxpoints
    skip = floor(nsimu/maxpoints);
  end

  np  = length(inds);
  ns1 = ceil(sqrt(np));
  ns2 = round(sqrt(np));
  for i=1:np
    h=subplot(ns1,ns2,i);
    plot(1:skip:nsimu,chain(1:skip:nsimu,inds(i)),'.')
%    set(h,'ytick',[]);
    title(sprintf('%s',names{i}))
    if smooth
      ys = lowess(1:skip:nsimu,chain(1:skip:nsimu,inds(i)));
      hold on
      plot(1:skip:nsimu,ys,'-k');
      hold off
    end
    set(h,'xlim',[1 nsimu]);
    if i<=ns1*ns2-ns2
      set(h,'xticklabel',' ');
    end
  end
 case('acf')
  np = length(inds);
  if np>1;clf;end
  for i=1:np
    if np>1; h=subplot(np,1,i); else; h=gca; end
    plot(acf(chain(1:skip:nsimu,inds(i)),varargin{:}),'-'); 
    if i~=np; set(h,'xtick',[]); end
%    axis([1 100 -1 1]);
%    set(h,'ylim',[-1 1]);
    ylim = get(h,'ylim');
    ylim(1) = min(ylim(1),0);
    set(h,'ylim',ylim);

    title(sprintf('Parameter %g: %s',i,names{i}))
  end
 otherwise
  disp('unknown plot type');
end % switch
```
