## Supplementary material for "Quantifying non-communicable diseases’ burden in Egypt using State-Space model": S1 File: mcmcpred.m

```
function out=mcmcpred(results,chain,s2chain,data,modelfun,nsample,varargin)
%MCMCPRED predictive calculations from the mcmcrun chain
% out = mcmcpred(results,chain,s2chain,data,modelfun,nsample,varargin)
% Calls modelfun(data,theta,varargin{:})
% or modelfun(data{ibatch},theta(local),varargin{:}) in case the
% data has batches. 
% It samples theta from the chain and optionally sigma2 from s2chain.
% If s2chain is not empty, it calculates predictive limits for
% new observations assuming Gaussian error model.
% The output contains information that can be given to mcmcpredplot.

% $Revision: 1.5 $  $Date: 2017/04/23 08:07:14 $

parind = results.parind;
local  = results.local;
theta  = results.theta;
nsimu  = size(chain,1);
nbatch = results.nbatch;

if isempty(s2chain)
  lims = [0.005,0.025,0.05,0.25,0.5,0.75,0.95,0.975,0.995];
else
  lims = [0.025,0.5,0.975];
end

if isfield(results,'sstype')
  sstype = results.sstype;
else
  sstype = 0;
end

if nargin < 6 || isempty(nsample)
  nsample = size(chain,1);
end

%if nargin<5
%  modelfun = results.modelfun;
%end

if nsample ==  size(chain,1);
  isample = 1:size(chain,1); % sample whole chain
else
  % random sample from the chain
  isample = ceil(rand(nsample,1)*nsimu);
end

if ~iscell(data)
  d=data; data=[]; data{1}=d; clear d
end

for i=1:nbatch

  datai = data{i};  

  for iisample = 1:nsample;
    theta(parind) = chain(isample(iisample),:)';
    th  = theta(local==0|local==i);
    y   = feval(modelfun,datai,th,varargin{:});
    ysave(iisample,:,:) = y;
    if ~isempty(s2chain)
      if sstype==0
        osave(iisample,:,:) = ...
            y + randn(size(y))*diag(sqrt(s2chain(isample(iisample),:)));
      elseif sstype==1 % sqrt
        osave(iisample,:,:) = ...
            (sqrt(y)+randn(size(y))*diag(sqrt(s2chain(isample(iisample),:)))).^2;
      elseif sstype==2 % log
        osave(iisample,:,:) = ...
            y.*exp(randn(size(y))*diag(sqrt(s2chain(isample(iisample),:))));
      else
	error('unknown sstype');
      end
    end
  end

  [my,ny] = size(y);
  for j=1:ny
    if 0& nbatch == 1 & ny == 1
      plim = plims(ysave(:,:,j),lims);
    elseif 0&nbatch == 1      
      plim{j} = plims(ysave(:,:,j),lims);
    else
      plim{i}{j} = plims(ysave(:,:,j),lims);
    end
    if ~isempty(s2chain)
      olim{i}{j} = plims(osave(:,:,j),lims);
    end
  end

end

%out.ysave = ysave;
out.predlims = plim;
if ~isempty(s2chain)
  out.obslims = olim;
else
  out.obslims = [];  
end
out.data = data;
%%%%%%%%%%%% not used right now
function yout=expandydata(y)
% expand ydata to inlclude enough time values
time = y(:,1);
t    = linspace(time(1),time(end));
yout = zeros(length(t),size(y,2));
yout(:,1) = t(:);
yout(:,2:end) = interp1(time,y(:,2:end),t);
```
