## Supplementary material for "Quantifying non-communicable diseases’ burden in Egypt using State-Space model": S1 File: mcmcpredplot.m

```
function h=mcmcpredplot(out,data,adddata)
%MCMCPREDPLOT - predictive plot for mcmc results
% Creates predictive figures for each batch in the data set using
% mcmc chain. Needs input from the function mcmcpred.
% Example:
%  out=mcmcpred(results,chain,s2chain,data,modelfun);
%  mcmcpredplot(out)
%
% If s2chain has been given to mcmcpred, then the plot shows 95%
% probability limits for new observations and for model parameter
% uncertainty. If s2chain is not used then the plot contains 50%,
% 90%, 95%, and 99% predictive probability limits due parameter uncertainty.

% $Revision: 1.5 $  $Date: 2013/04/17 08:45:40 $

if nargin < 2
  data = out.data;
end

if nargin < 3
  adddata = 0; % add data.ydata datapoints to the figures
end

nbatch = length(out.predlims);

if ~iscell(data)
  d=data; data=[]; data{1}=d; clear d
end

np = size(out.predlims{1}{1},1);
nn = (np+1)/2; % median
np = nn-1;

hh = zeros(nbatch,1);

for i=1:nbatch
  if nbatch > 1; hh(i) = figure;else hh(1)=gcf; end; % create new figures
  plimi = out.predlims{i};
  ny = size(plimi,2);
  
  datai = data{i};
  
  if isnumeric(datai)
    time = datai(:,1); % time is the first columd of data
  elseif isfield(datai,'ydata')
    time = datai.ydata(:,1); % first column of ydata
  elseif isfield(datai,'xdata')
    time = datai.xdata(:,1); % first column of xdata
  else
    error('dont know the x axis of the plots')
  end
    
  for j=1:ny
    dimc = [0.9 0.9 0.9]; % dimmest (lightest) color
    if ny>1;subplot(ny,1,j);end
    if ~isempty(out.obslims)
      fillyy(time,out.obslims{i}{j}(1,:),out.obslims{i}{j}(3,:),dimc);
      hold on
      dimc = [0.8,0.8,0.8];
    end
    fillyy(time,plimi{j}(1,:),plimi{j}(2*nn-1,:),dimc);
    hold on
    for k=2:(nn-1)
      fillyy(time,plimi{j}(k,:),plimi{j}(2*nn-k,:),dimc.*0.9.^(k-1));
    end
    plot(time,plimi{j}(nn,:),'-k');
    if adddata
      plot(datai.ydata(:,1), datai.ydata(:,j+1),'sk');
    end
    hold off
    if nbatch > 1
      title(sprintf('Data set %d, y[%d]',i,j));
    elseif ny > 1
      title(sprintf('y[%d]',j));
    end
  end
  
end

if nargout > 0
  h=hh;
end
```
