## Supplementary material for "Quantifying non-communicable diseases’ burden in Egypt using State-Space model": S1 File: mcmcrun.m

```
function [results,chain,s2chain,sschain, hchain]=mcmcrun(model,data,params,options,res)
%MCMCRUN Metropolis-Hastings MCMC simulation for nonlinear Gaussian models
% properties:
%  multiple y-columns, sigma2-sampling, adaptation,
%  Gaussian prior, parameter limits, delayed rejection, dram
%
% [RESULTS,CHAIN,S2CHAIN,SSCHAIN] = MCMCRUN(MODEL,DATA,PARAMS,OPTIONS)
% MODEL   model options structure
%    model.ssfun    -2*log(likelihood) function
%    model.priorfun -2*log(pior) prior function
%    model.sigma2   initial error variance
%    model.N        total number of observations
%    model.S20      prior for sigma2
%    model.N0       prior accuracy for S20
%    model.nbatch   number of datasets
%
%     sum-of-squares function 'model.ssfun' is called as
%     ss = ssfun(par,data) or
%     ss = ssfun(par,data,local)
%     instead of ssfun, you can use model.modelfun as
%     ymodel = modelfun(data{ibatch},theta_local)
%
%     prior function is called as priorfun(par,pri_mu,pri_sig) it
%     defaults to Gaussian prior with infinite variance
%
%     The parameter sigma2 gives the variances of measured components,
%     one for each. If the default options.updatesigma = 0 (see below) is
%     used, sigma2 is fixed, as typically estimated from the fitted residuals.
%     If opions.updatesigma = 1, the variances are sampled as conjugate priors
%     specified by the parameters S20 and N0 of the inverse gamma
%     distribution, with the 'noninformative' defaults
%          S20 = sigma2   (as given by the user)
%          N0  = 1
%     Larger values of N0 limit the samples closer to S20
%     (see,e.g., A.Gelman et all:
%     Bayesian Data Analysis, http://www.stat.columbia.edu/~gelman/book/)
%
% DATA the data, passed directly to ssfun. The structure of DATA is given
%      by the user. Typically, it contains the measurements
%
%      data.xdata
%      data.ydata,
%
%      A possible 'time' variable must be given in the first column of
%      xdata. Note that only data.xdata is needed for model simulations.
%      In addition, DATA may include any user defined structure needed by
%      |modelfun| or |ssfun|
%
% PARAMS  theta structure
%   {  {'par1',initial, min, max, pri_mu, pri_sig, targetflag, localflag}
%      {'par2',initial, min, max, pri_mu, pri_sig, targetflag, localflag}
%      ... }
%
%   'name' and initial are compulsary, other values default to
%   {'name', initial,  -Inf, Inf,  NaN, Inf,  1,  0}
%
% OPTIONS mcmc run options
%    options.nsimu            number of simulations
%    options.qcov             proposal covariance
%    options.method           'dram','am','dr', 'ram' or 'mh'
%    options.adaptint         interval for adaptation, if 'dram' or 'am' used
%                             DEFAULT adaptint = 100
%    options.drscale          scaling for proposal stages of dr
%                             DEFAULT 3 stages, drscale = [5 4 3]
%    options.updatesigma      update error variance. Sigma2 sampled with updatesigma=1
%                             DEFAULT updatesigma=0
%    options.verbosity        level of information printed
%    options.waitbar          use graphical waitbar?
%    options.burnintime       burn in before adaptation starts
%
% Output:
%  RESULTS   structure that contains results and information about
%            the simulations
%  CHAIN, S2CHAIN, SSCHAIN
%           parameter, sigma2 and sum-of-squares chains

% Marko Laine  2003 <marko.laine@fmi.fi>
% $Revision: 1.63 $  $Date: 2017/03/30 07:09:39 $

%% check input structs
goodopt={'nsimu','adaptint','ntry','method','printint',...
        'adaptend','lastadapt','burnintime','waitbar',...
        'debug','qcov','updatesigma','noadaptind','stats','stats2',...
        'drscale','adascale','savesize','maxmem','chainfile','s2chainfile',...
        'sschainfile','savedir','skip','label','RDR','verbosity','maxiter',...
	'priorupdatestart','qcov_adjust','burnin_scale','alphatarget','etaparam',...
	'initqcovn','savepostinss'};
goodmod={'sigma2','N','ssfun','modelfun','priorfun',...
	 'priortype','priorupdatefun','priorpars','nbatch','S20','N0'};
[yn,bad]=checkoptions(options,goodopt);
if yn==0
  fprintf('bad options for mcmcrun:\n');
  for i=1:length(bad)
    fprintf('\t%s\n',bad{i});
  end
  fprintf('available options are:\n');
  for i=1:length(goodopt)
    fprintf('\t%s\n',goodopt{i});
  end
  error('please check options');
  return;
end
[yn,bad]=checkoptions(model,goodmod);
if yn==0
  fprintf('bad model options for mcmcrun:\n');
  for i=1:length(bad)
    fprintf('\t%s\n',bad{i});
  end
  fprintf('available options are:\n');
  for i=1:length(goodmod)
    fprintf('\t%s\n',goodmod{i});
  end
  error('please check model options');
  return;
end

%% set parameter defaults
%%% mcmc options
% some predefined methods
doram = 0;
method = getpar(options,'method','dram');
switch lower(method)
 case 'mh'
  nsimu    = getpar(options,'nsimu',10000);  % length of the chain to simulate
  adaptint = 0;
  Ntry     = 1;
 case 'am'
  nsimu    = getpar(options,'nsimu',10000);
  adaptint = getpar(options,'adaptint',100); % update interval for adaptation
  Ntry     = 1;
 case 'dr'
  nsimu    = getpar(options,'nsimu',10000);
  adaptint = 0;
  Ntry     = getpar(options,'ntry',2);       % DR tries (1 = no extra try)
 case 'dram'
  nsimu    = getpar(options,'nsimu',10000);
  adaptint = getpar(options,'adaptint',100);
  Ntry     = getpar(options,'ntry',2);
 case 'ram'
  nsimu    = getpar(options,'nsimu',10000);
  adaptint = 1;
  Ntry     = 1;
  doram    = 1;
  options.adascale = 1;
 otherwise
  error(sprintf('unknown mcmc method: %s',method));
end
printint    = getpar(options,'printint',NaN); % print interval
lastadapt   = getpar(options,'lastadapt',0);  % last adapt
lastadapt   = getpar(options,'adaptend',lastadapt);%  the same
burnintime  = getpar(options,'burnintime',0);
wbarupd     = getpar(options,'waitbar',1);    % use graphical waitbar
verbosity   = getpar(options,'verbosity',1);  % amout of info to print
shdebug     = getpar(options,'debug',0);      % show some debug information
qcov        = getpar(options,'qcov',[]);      % proposal covariance
initqcovn   = getpar(options,'initqcovn',[]);      % proposal covariance weight in update
qcov_adjust = getpar(options,'qcov_adjust',1e-8); % eps adjustment
burnin_scale= getpar(options,'burnin_scale',10); % scale in burn-in down/up
updatesigma = getpar(options,'updatesigma',0);
noadaptind  = getpar(options,'noadaptind',[]); % do not adapt these indeses
dostats     = getpar(options,'stats',0);       % convergence statistics
dostats2    = getpar(options,'stats2',0);       % convergence statistics
% DR options
dodram   = getpar(options,'dram',0); % DR (not used, use ntry instead)
%DR_scale = getpar(options,'drscale',[60 30 15]);
DR_scale = getpar(options,'drscale',[5 4 3]);
adascale = getpar(options,'adascale',[]); % qcov_scale
if Ntry > 1, dodram=1; end
% RAM options
alphatarget = getpar(options,'alphatarget',0.234); % acceptance ratio target
etaparam = getpar(options,'etaparam',0.7); %

% save options
savesize   = getpar(options,'savesize',0); % rows of the chain in memory
if savesize <= 0 || savesize > nsimu
  savesize = nsimu;
end
maxmem      = getpar(options,'maxmem',0); % memory available in mega bytes
% temporary files if dumping to file
savedir     = getpar(options,'savedir',tempdir);
fnum = fix(rand*100000); % random number for the default filename
chainfile   = getpar(options,'chainfile',sprintf('chain_%05d.mat',fnum));
s2chainfile = getpar(options,'s2chainfile',sprintf('s2chain_%05d.mat',fnum));
sschainfile = getpar(options,'sschainfile',sprintf('sschain_%05d.mat',fnum));
skip        = getpar(options,'skip',1);
if ~isempty(savedir)
  chainfile   = [savedir,chainfile];
  s2chainfile = [savedir,s2chainfile];
  sschainfile = [savedir,sschainfile];
end
label = getpar(options,'label',sprintf('MCMC run at %s',date));

% save -2*log(ss/sigma2+prior) in sschain instead of ss
savepostinss = getpar(options,'savepostinss',0);

% Model options
sigma2  = getpar(model,'sigma2',[]);     % initial value for the error variance
N       = getpar(model,'N',getN(data));  % no of obs
ssfun   = getpar(model,'ssfun',[]);      % sum of squares function
modelfun= getpar(model,'modelfun',[]);   % model function
priorfun= getpar(model,'priorfun',[]);   % prior function
priortype= getpar(model,'priortype',1);  % prior type, 1 = Gaussian
priorupdatefun = getpar(model,'priorupdatefun',[]); % prior parameter update
priorpars = getpar(model,'priorpars',[]); % prior parameter for priorupdatefun
priorupdatestart = getpar(options,'priorupdatestart',burnintime);
%ssstyle = getpar(model,'ssstyle',1);
ssstyle = 1;
% error variance prior
S20     = getpar(model,'S20',NaN);
N0      = getpar(model,'N0',[]);
nbatch  = getpar(model,'nbatch',getnbatch(data)); % number of batches

% This is for backward compatibility
% if sigma2 given then default N0=1, else default N0=0
if isempty(N0)
  if isempty(sigma2)
    sigma2 = 1;
    N0 = 0;
  else
    N0 = 1;
  end
else
  % if N0 given, then also check updatesigma
  updatesigma = 1;
end

if isempty(N)
  if updatesigma
    error('could not determine number of data points, please specify model.N');
  end
end
if isempty(nbatch)
  message(verbosity,1,'Setting nbatch to 1\n');
  nbatch = 1;
end


% some values from the previous run
if nargin > 4 && ~isempty(res)
  message(verbosity,0,'Using values from the previous run\n')
  params = res2par(res,params, 1 ); % 1 = do local parameters
  qcov   = res.qcov2;
  if isempty(initqcovn)
    initqcovn = res.nsimu;
  end
end

% open and parse the parameter structure
[names,value,parind,local,upp,low,thetamu,thetasig,hyperpars] = ...
    openparstruct(params,nbatch);

if any(thetasig<=0)
  disp('some prior variances <=0, setting those to Inf')
  thetasig(thetasig<=0) = Inf;
end

% hyper prior parameters
hchain = []; % it is allocated after the first call inside the simuloop
if hyperpars.nhpar > 0
  fprintf('NOTE: n:o of parameters with hyper priors is %d\n',hyperpars.nhpar);
  if isempty(priorpars), priorpars=hyperpars;end
  if isempty(priorupdatefun), priorupdatefun=@hyperpriorupdate;disp('  using the default hyper update method');end
end

% default for sigma2 is S20 or 1
if isempty(sigma2)
  if not(isnan(S20))
    sigma2=S20;
  else
    sigma2=1;
  end
end
if isnan(S20)
  S20 = sigma2; % prior parameters for the error variance
end
if isnan(N0)
  N0 = 1;
end
if lastadapt<1
  lastadapt=nsimu;
end
if isnan(printint)
  printint = max(100,min(1000,adaptint));
end

if verbosity>0
  fprintf('Sampling these parameters:\nname   start [min,max] N(mu,s^2)\n');
  nprint = length(parind);
  if verbosity == 1
    nprint = min(nprint,40);
  end
  for i=1:nprint
    if ismember(i,noadaptind), st=' (*)'; else st='';end
    if isinf(thetasig(parind(i))), h2=''; else h2='^2';end
    fprintf('%s: %g [%g,%g] N(%g,%g%s)%s\n',...
            names{parind(i)},value(parind(i)),...
            low(parind(i)),upp(parind(i)),...
            thetamu(parind(i)),thetasig(parind(i)),h2,st);
  end
  if nprint < length(parind), fprintf('...\n'); end
end

par0 = value(parind);
npar = length(par0);

% check ssfun type
if isempty(ssfun)
  if isempty(modelfun)
    error('no ssfun or modelfun!')
  end
  ssstyle = 4;
  ni = 4;
else
  if isa(ssfun,'function_handle')
%    ni = nargin(func2str(ssfun)); % is this needed?
    ni = nargin(ssfun);
  elseif isa(ssfun,'inline') || exist(ssfun) == 2 % ssfun is an mfile
    ni = nargin(ssfun);
  else
    ni = 2;
  end
  if ni == 3
    ssstyle=2;
  end
end

if isempty(qcov)
  qcov = thetasig.^2;
  ii = isinf(qcov)|isnan(qcov);
%  qcov(ii) = [abs(par0(ii))*0.05].^2; % default is 5% std
  qcov(ii) = [abs(value(ii))*0.05].^2; % default is 5% std
  qcov(qcov==0) = 1; % .. or one if we start from zero
  qcov = diag(qcov);
end

if isempty(adascale)||adascale<=0
  qcov_scale = 2.4 / sqrt(npar) ; % scale factor in R
else
  qcov_scale = adascale;
end

[cm,cn]=size(qcov);
if min([cm cn]) == 1 % qcov contains variances!
  s = sqrt(qcov(parind));
  R = diag(s); % *qcov_scale; % do NOT scale the initial qcov
  qcovorig = diag(qcov); % save qcov
  qcov = diag(qcov(parind));
else %  qcov has covariance matrix in it
  qcovorig = qcov; % save qcov
  qcov = qcov(parind,parind);
  R    = chol(qcov); % *qcov_scale;
end
%R0 = R; % save R
global invR
global A_count
A_count = 0; % alphafun count
if dodram
  RDR = getpar(options,'RDR',[]); % RDR qiven in ooptions
  if ~isempty(RDR)
    for i=1:Ntry
      invR{i} = RDR{i}\eye(npar);
    end
    R = RDR{1};
  else
    % DR strategy: just scale R's down by DR_scale
    RDR{1} = R;
    invR{1} = R\eye(npar);
    for i=2:Ntry
      RDR{i}  = RDR{i-1}./DR_scale(min(i-1,length(DR_scale)));
      invR{i} = RDR{i}\eye(npar);
    end
  end
  iacce = zeros(1,Ntry);
end

starttime=clock;

oldpar=par0(:)';
ss = sseval(ssfun,ssstyle,oldpar,parind,value,local,data,modelfun);
ss1 = ss;
ss2 = ss;

ny = length(ss);
if length(S20)==1
  S20 = ones(1,ny)*S20;
end
if length(N)==1
  N = ones(1,ny)*N;
end
if length(N)==ny+1
  N = N(2:end); % remove first columns FIXME
end
if length(N0)==1
  N0 = ones(1,ny)*N0;
end

% default prior function calculates Gaussian sum of squares
if isempty(priorfun)
  priorfun = @(th,mu,sig) sum(((th-mu)./sig).^2);
end

oldprior = feval(priorfun,oldpar,thetamu(parind),thetasig(parind));

%memory calculations
memneeded = savesize*(npar+2*ny)*8*1e-6;
if (maxmem > 0) && (memneeded > maxmem)
  savesize = max(1000,floor(maxmem/(npar+2*ny)/8*1e6));
  message(verbosity,0,'savesize decreased to %d\n',savesize);
end
if (savesize < nsimu) || (nargout < 2)
  saveit = 1;
else
  saveit = 0;
end
% save parameters, error variance, and SS
chain   = zeros(savesize,npar);
if updatesigma
  s2chain = zeros(savesize,ny);
else
  s2chain = [];
end
sschain = zeros(savesize,ny);

%% save chain
if saveit == 1
  savebin(chainfile,[],'chain');
  savebin(sschainfile,[],'sschain');
  if updatesigma
    savebin(s2chainfile,[],'s2chain');
  end
end

chain(1,:)   = oldpar;
if updatesigma
  s2chain(1,:) = sigma2;
end
if savepostinss
  sschain(1,:) = ss./sigma2 + oldprior;
else
  sschain(1,:) = ss;
end

rej=0; reju=0; ii=1; rejl = 0;
%% setup waitbar
if wbarupd; wbar('init'); end

% covariance update uses these to store previous values
covchain = []; meanchain = []; wsum = initqcovn; lasti = 0;
if not(isempty(wsum))
  covchain = qcov;
  meanchain = oldpar;
end
% no update for these indeses
noupd = logical(zeros(1,npar));
noupd(intersect(parind,noadaptind)) = 1;

% extra statistics for method testing
if dostats2
  accechain = zeros(nsimu,1); % for cumulative acceptance
  accechain(1) = 1;
  if dodram
    evalchain = ones(nsimu,1); % for likelihood evaluations
  end
end

chainind = 1; % where we are in chain
for isimu=2:nsimu % simulation loop
  ii = ii+1; % local adaptation index (?)
  chainind = chainind+1;

  % waitbar
  if wbarupd;
    status = wbar('',isimu,nsimu);
    if status == -1 % waitbar killed, cancel the run and keep
                    % the chain so far
      message(verbosity,1,'Cancelling...\n');
      chainind = chainind-1;
      nsimu = isimu;
      chain = chain(1:chainind,:);
      sschain = sschain(1:chainind,:);
      if updatesigma
        s2chain = s2chain(1:chainind,:);
      end
      if size(hchain,1)>1
        hchain = hchain(1:chainind,:);
      end
      break % break the nsimu loop
    end
  end
  message(verbosity,100,'i:%d/%d\n',isimu,nsimu);

  % sample new candidate from Gaussian proposal
  u = randn(1,npar);
  newpar=oldpar+u*R;

  % reject points outside boundaries
  if any(newpar<low(parind)) || any(newpar>upp(parind))
    accept = 0;
    newprior = 0;
    tst      = 0;
    ss1      = Inf;
    ss2      = ss;
    outbound = 1;
  else
    outbound = 0;
    % prior SS for the new theta
    newprior = feval(priorfun,newpar,thetamu(parind),thetasig(parind));

    % calculate ss
    ss2 = ss;             % old ss
    ss1 = sseval(ssfun,ssstyle,newpar,parind,value,local,data,modelfun);

    tst = exp(-0.5*( sum((ss1-ss2)./sigma2) + newprior-oldprior) );

    if tst <= 0
      accept = 0;
    elseif tst >= 1
      accept = 1;
    elseif tst > rand(1,1)
      accept = 1;
    else
      accept = 0;
    end
    if shdebug && fix(isimu/shdebug) == isimu/shdebug
      fprintf('%d: pri: %g, tst: %g, ss: %g\n',isimu, newprior,tst, ss1);
    end
  end
  %%% DR -----------------------------------------------------
  if dodram == 1 && accept == 0 % & outbound == 0
    % we do a new try according to delayed rejection
    x.p   = oldpar;
    x.ss  = ss2;
    x.pri = oldprior;
    x.s2  = sigma2;

    y.p   = newpar;
    y.ss  = ss1;
    y.pri = newprior;
    y.s2  = sigma2;
    y.a   = tst;

    trypath = {x,y};
    itry    = 1;
    while accept == 0 && itry < Ntry
      itry = itry+1;
      z.p  = x.p + randn(1,npar)*RDR{itry};
      z.s2 = sigma2;
      if any(z.p<low(parind)) || any(z.p>upp(parind))
        z.a   = 0;
        z.pri = 0;
        z.ss  = Inf;
        trypath = {trypath{:},z};
        outbound = 1;
        continue
      end

      outbound = 0;
      z.ss = sseval(ssfun,ssstyle,z.p,parind,value,local,data,modelfun);
      z.pri = feval(priorfun,z.p,thetamu(parind),thetasig(parind));
      trypath = {trypath{:},z};
      alpha = alphafun(trypath{:});
      trypath{end}.a = alpha;
      if alpha >= 1 || rand(1,1) < alpha     %  accept
        accept   = 1;
        newpar   = z.p;
        ss1      = z.ss;
        newprior = z.pri;
        iacce(itry) = iacce(itry) + 1;
      end
      if shdebug && fix(isimu/shdebug) == isimu/shdebug
        fprintf('try %d: pri: %g, alpha: %g\n',itry, z.pri, alpha);
        fprintf(' p: %g\n',z.p);
      end
    end
    if dostats2
      evalchain(chainind) = itry;
    end
  end % DR --------------------------------------------------------
  %%% save chain
  if accept
    %%% accept
    chain(chainind,:) = newpar;
    oldpar     = newpar;
    oldprior   = newprior;
    ss         = ss1;
    if dostats2
      accechain(chainind) = 1;
    end
  else
    %%%% reject
    chain(chainind,:) = oldpar;
    rej        = rej + 1;
    reju       = reju + 1;
    if outbound
      rejl     = rejl + 1;
    end
  end
  %%% Possibly update the prior parameters (for testing hiearchical hyper priors)
  %%% [mu,sig]=priorupdatefun(theta, mu, sig, priorpars)
  if not(isempty(priorupdatefun)) && hyperpars.nhpar > 0
    if isimu==2 || isimu>=priorupdatestart
      [muout,sigout,hrowout] = ...
	  feval(priorupdatefun,oldpar,thetamu(parind),thetasig(parind),priorpars);
      if isimu==2 % set up hchain
        hchain = zeros(nsimu,length(hrowout));
	if isfield(priorpars,'mu0') && isfield(priorpars,'sig20') && ...
	      length([priorpars.mu0,priorpars.sig20]) == length(hrowout)
	  hchain(1,1:2:end) = priorpars.mu0;
	  hchain(1,2:2:end) = sqrt(priorpars.sig20);
	  hrow = hchain(1,:);
	end
      end
      if isimu>=priorupdatestart; % update mu and theta
	thetamu(parind)  = muout;
	thetasig(parind) = sigout;
	hrow = hrowout;
	% need to update the prior ss value
	oldprior = feval(priorfun,oldpar,thetamu(parind),thetasig(parind));
      end
    end
    hchain(isimu,:) = hrow;
    %% fix this:
    %% (do?) we need "sum of squares" of the hyper parameters for the observation
    %% noise sigma2 update
%    sig2s = hrow(2:2:end).^2; % now assumes that we are using the default function
%    sssig = sum(sig2s);
%    sign = length(sig2s)*nbatch;
  else
%    sssig = 0;
%    sign = 0;
  end
  %%%
  %%% update sigma2
  if updatesigma
    for j=1:ny
     sigma2(j) = 1./gammar(1,1,(N0(j)+N(j))/2,2./(N0(j).*S20(j)+ss(j)));
 %     nn = N0(j)+N(j)+sign;
 %     sigma2(j) = invchir(1,1, nn , (N0(j).*S20(j)+ss(j) + sssig)./nn);
 %     sigma2(j) =  1./gammar(1,1,(N0(j)+N(j)+sign)/2,2./(N0(j).*S20(j)+ss(j)+sssig ));
    end
    s2chain(chainind,:) = sigma2;
  end
  %%%
  if savepostinss
    sschain(chainind,:) = ss./sigma2 + oldprior;
  else
    sschain(chainind,:) = ss;
  end
  %
  if printint && fix(isimu/printint) == isimu/printint
    message(verbosity,2,'i:%g (%3.2f,%3.2f,%3.2f)\n', ...
            isimu,rej/isimu*100,reju/ii*100,rejl/isimu*100);
  end

  %% adaptation %%%%%%%%%%%%%%%%%%%%%%%%%%%%%%%%%%%%%%%%%%%%%%%%%%%%%%%%%%%
  if adaptint>0 && isimu<=lastadapt && fix(isimu/adaptint) == isimu/adaptint
    if isimu < burnintime
      % During burnin no adaptation, just scaling up/down
      if reju/ii > 0.95
        message(verbosity,2,' (burnin/down) %3.2f',reju/ii*100);
        R = R./burnin_scale;
      elseif reju/ii < 0.05
        message(verbosity,2,' (burnin/up) %3.2f',reju/ii*100)
        R = R.*burnin_scale;
      end
    else
      message(verbosity,2,'i:%g adapting (%3.2f,%3.2f,%3.2f)', ...
              isimu,rej/isimu*100,reju/ii*100,rejl/isimu*100);
      [covchain,meanchain,wsum] = covupd(chain((lasti+1):chainind,1:npar),1, ...
                                         covchain,meanchain,wsum);
      lasti = chainind;

      %%% ram
      if doram
	uu = u./norm(u);
	eta = 1/isimu.^etaparam;
	ram = eye(npar) + eta*(min(1,tst)-alphatarget)*(uu'*uu);
	upcov = R'*ram*R;
      else
	upcov          = covchain;
	upcov(noupd,:) = qcov(noupd,:);
	upcov(:,noupd) = qcov(:,noupd);
      end
      %%%
      [Ra,p] = chol(upcov);
      if p % singular cmat
        % try to blow it
        [Ra,p] = chol(upcov + eye(npar)*qcov_adjust);
        if p % stil singular
          message(verbosity,0,' (cmat singular, no adapt) %3.2f',reju/ii*100);
        else
          message(verbosity,2,' [adjusted cmat]');
          % scale R
          R = Ra * qcov_scale;
        end
      else
        R = Ra * qcov_scale;
      end
      lasti = isimu;
      if dodram  %%%% delayed rejection
        RDR{1} = R;
        invR{1} = RDR{1}\eye(npar);
        for k=2:Ntry
          RDR{k}  = RDR{k-1}./DR_scale(min(k-1,length(DR_scale)));
          invR{k} = invR{k-1}.*DR_scale(min(k-1,length(DR_scale)));
        end
      end
    end
    message(verbosity,2,'\n');
    reju = 0; ii = 0;
  end
  %%%%%%%%%%%%%%%%%%%%%%%%%%%%%%%%%%%%%%%%%%%%%%%%%%%%%%%%%%%%%%%%%%%%%%%%%
  %%% save chain
  if chainind == savesize && saveit == 1
    message(verbosity,2,'saving chains\n');
    addbin(chainfile,chain');
    addbin(sschainfile,sschain');
    if updatesigma
      addbin(s2chainfile,s2chain');
    end
    chainind = 0;
    % update covariance
    [covchain,meanchain,wsum] = covupd(chain((lasti+1):chainind,1:npar),1, ...
                                       covchain,meanchain,wsum);
    lasti = 0;
  end

end % nsimu

% save the rest
if chainind>0 && saveit == 1
  addbin(chainfile,chain(1:chainind,:)');
  addbin(sschainfile,sschain(1:chainind,:)');
  if updatesigma
    addbin(s2chainfile,s2chain(1:chainind,:)');
  end
  % update covariance
  [covchain,meanchain,wsum] = covupd(chain((lasti+1):chainind,1:npar),1, ...
                                     covchain,meanchain,wsum);
end

if wbarupd; wbar('close'); end

value(parind) = oldpar; % update the initial value to the final value

%% build the results structure
if nargout>0
  results.class = 'MCMC';
  results.label = label;
  results.method = method;
  results.rejected   = rej/nsimu;
  results.ulrejected = rejl/nsimu;
  results.R      = R;
  results.qcov   = R'*R; % with scale %  ./ qcov_scale.^2 ;
  qcovorig(parind,parind) = results.qcov;
  results.qcov2  = qcovorig; % original size
  results.cov    = covchain;
  results.mean   = meanchain;
  results.names  = names(parind);
  results.limits = [low(parind)',upp(parind)'];
  results.prior  = [thetamu(parind)',thetasig(parind)'];
  results.theta  = value; % last values
  results.parind = parind;
  results.local  = local;
  results.nbatch = nbatch;
  results.N      = N;
  if updatesigma
    results.sigma2 = NaN;
    results.S20    = S20;
    results.N0     = N0;
  else
    results.sigma2 = sigma2;
    results.S20    = NaN;
    results.N0     = NaN;
  end
  results.modelfun = modelfun;
  results.ssfun    = ssfun;
  results.priorfun = priorfun;
  results.priortype= priortype;
  results.priorpars= priorpars;
  results.nsimu    = nsimu;
  results.adaptint = adaptint;
  results.adaptend = lastadapt;
  results.adascale = qcov_scale;
  results.skip     = skip;
  results.simutime = etime(clock,starttime);
  results.ntry     = Ntry;
  if dostats2
    results.accechain = accechain;
  end
  if dodram
    results.ntry  = Ntry;
    results.drscale = DR_scale; % .^2;
    iacce(1) = nsimu-rej-sum(iacce(2:end));
    results.iacce = iacce;
    results.alpha_count = A_count;
    results.RDR = RDR;
    if dostats2
      results.evalchain = evalchain;
    end
  end
end

% check if we need to read the generated chain from binary dump files
if saveit == 1 && savesize < nsimu
  if nargout > 1
    chain = readbin(chainfile,1,skip);
  end
  if nargout > 2 && updatesigma
    s2chain = readbin(s2chainfile,1,skip);
  end
  if nargout > 3
    sschain = readbin(sschainfile,1,skip);
  end
elseif skip>1&&skip<=nsimu
  chain = chain(1:skip:end,:);
  if updatesigma
    s2chain = s2chain(1:skip:end,:);
  end
  sschain = sschain(1:skip:end,:);
end
% calculate some extra statistics (we need the whole chain to do this)
if dostats && (saveit == 1 || savesize >= nsimu)
  results.tau    = iact(chain);
  results.geweke = geweke(chain);
  results.rldiag = rldiag(chain);
  %% calculate DIC = 2*mean(ss)-ss(mean(chain))
  if not(savepostinss) % can not do if this is set
    ss = sseval(ssfun,ssstyle,meanchain,parind,value,local,data,modelfun);
    D = mean(sschain);
    results.dic  = 2*D-ss; % Deviance Information Criterion
    results.pdic = D-ss;   % Effective number of parameters
  end
end
%% end of main function
%%%%%%%%%%%%%%%%%%%%%%%%%%%%%%%%%%%%%%%%%%%%%%%%%%%%%%%%%%%%%%%%
function ss = sseval(ssfun,ssstyle,theta,parind,value,local,data,modelfun)
% evaluate the "sum-of-squares" function
value(parind) = theta;
if ssstyle == 1
  ss = feval(ssfun,value(:)',data);
elseif ssstyle == 4
  ss = mcmcssfun(value(:)',data,local,modelfun);
else
  ss = feval(ssfun,value(:)',data,local);
end
%%%%%%%%%%%%%%%%%%%%%%%%%%%%%%%%%%%%%%%%%%%%%%%%%%%%%%%%%%%%%%%%
function y=alphafun(varargin)
% alphafun(x,y1,y2,y3,...)
% recursive acceptance function for delayed rejection
% x.p, y1.p, ... contain the parameter value
% x.ss, y1.ss, ... the sum of squares
% x.a, y1.a, ... past alpha probabilities

% ML 2003

global A_count
A_count = A_count+1;

stage = nargin - 1; % The stage we're in, elements in varargin - 1
% recursively compute past alphas
a1 = 1; a2=1;
for k=1:stage-1
%  a1 = a1*(1-varargin{k+1}.a); % already have these alphas
% Thanks to E. Prudencio for pointing out an error here
  a1 = a1*(1-alphafun(varargin{1:(k+1)}));
  a2 = a2*(1-alphafun(varargin{(stage+1):-1:(stage+1-k)}));
  if  a2==0  % we will came back with prob 1
    y = 0;
    return
  end
end
y = lfun(varargin{1},varargin{end});
for k=1:stage
  y = y + qfun(k,varargin{:});
end
y = min(1, exp(y).*a2./a1);
%************************************************************%
function z=qfun(iq,varargin)
% Gaussian n:th stage log proposal ratio
% log of q_i(y_n,..,y_n-j) / q_i(x,y_1,...,y_j)

global invR

stage = nargin-1-1;
if stage == iq
  z = 0;                                % we are symmetric
else
  iR = invR{iq};                        % proposal^(-1/2)
  y1 = varargin{1}.p;           % y1
  y2 = varargin{iq+1}.p;        % y_i
  y3 = varargin{stage+1}.p;     % y_n
  y4 = varargin{stage-iq+1}.p;  % y_(n-i)
  z = -0.5*(norm((y4-y3)*iR)^2-norm((y2-y1)*iR)^2);
end
%************************************************************%
function z=lfun(x,y)
% log posterior ratio,  log( pi(y)/pi(x) * p(y)/p(x) )
z = -0.5*( sum((y.ss./y.s2-x.ss./x.s2)) + y.pri - x.pri );
%%%%%%%%%%%%%%%%%%%%%%%%%%%%%%%%%%%%%%%%%%%%%%%%%%%%%%%%%%%%%%%%
function message(verbosity,level,fmt,varargin)
if verbosity>=level
  fprintf(fmt,varargin{:})
end
if verbosity>1&&level<=2&&~strcmp(fmt,'\n')
  wbar('message',sprintf(fmt,varargin{:}));
end
%%%%%%%%%%%%%%%%%%%%%%%%%%%%%%%%%%%%%%%%%%%%%%%%%%%%%%%%%%%%%%%%
function status=wbar(task,i,nsimu)
%%%% waitbar update
persistent hdl t0 tl hmsg

status = 1;

switch lower(task)
 case 'init'
  hdl=waitbar(0,'Generating chain...','CreateCancelBtn','delete(gcbf)');
  set(hdl,'Name','MCMC status');
  t0=clock;
  tl=t0;
  hmsg=get(findobj(hdl,'Type','Axes'),'xlabel');
  set(hmsg,'HorizontalAlignment','left');
  set(hmsg,'Position',[0,-1]);
 case 'close'
  if ishandle(hdl);delete(hdl);end
 case 'message'
  if ishandle(hdl)
    txt = i;
    set(hmsg,'String',txt);
    drawnow
  end
 otherwise
  if ~ishandle(hdl) % cancel pressed
    status = -1;
    return
  end
  if (i/50==fix(i/50))
    % too slow
%  if etime(clock,tl) >= 1 | i < 10 % update every 1 secs
    hh=i/nsimu;
    %    htitle=get(findobj(hdl,'Type','Axes'),'title');
    secs = etime(clock,t0)*(1-hh)/hh;
    mins = floor(secs/60);
    secs = ceil(secs - 60*mins);
    hrs  = floor(mins/60);
    mins = mins - hrs*60;
    %   if wbarupd
    waitbar(hh,hdl, ...
            sprintf('Generating chain, eta: %g:%02g:%02g', ...
                    hrs,mins,secs));
%    set(htitle,'String', ...
%               sprintf('Generating chain, eta: %g:%02g:%02g', ...
%                       hrs,mins,secs));
    drawnow
    tl = clock; % last time updated
  end
end
%%%%% EOF %%%%
```
