## Supplementary material for "Quantifying non-communicable diseases’ burden in Egypt using State-Space model": S1 File: mcmcssfun.m

```
function ss=mcmcssfun(par,data,local,modelfun)
%MCMCSSFUN general Gaussian sum of squares function for mcmcrun
% calls modelfun(data,theta) or modelfun(data{ibatch},theta) and
% needs data.ydata or data{ibatch}.ydata depending if data is cell
% array or not
% uses weights in data{ibatch}.weights if available

% $Revision: 1.2 $  $Date: 2007/08/22 15:57:33 $

nbatch = getnbatch(data);

ss = 0;

for ibatch = 1:nbatch

  if iscell(data)
    datai = data{ibatch};
  else
    datai = data;
  end

  theta = par(local==0|local==ibatch);
  ymodel = feval(modelfun,datai,theta);
  ydata  = datai.ydata;
  if size(ydata,2) == size(ymodel,2)+1
    ydata = ydata(:,2:end); % remove 1st "time" columns
  end
  
  if isfield(datai,'weights')    
    ydata(~datai.weights) = 0;
    ss = ss + sum(datai.weights.*(ydata-ymodel).^2);
  else
    ss = ss + sum((ydata-ymodel).^2);
  end
    
end
```
