## Supplementary material for "Quantifying non-communicable diseases’ burden in Egypt using State-Space model": S1 File: meannan.m

```
function y=meannan(x,x2,w1)
%MEANNAN mean ignoring NaNs
% meannan(x) mean of columns of x
% meannan(oldmean, x, oldweight) updates oldmean with x

% $Revision: 1.2 $  $Date: 2011/06/22 13:28:01 $
if nargin == 1

  [m,n] = size(x);

  if m==1
    x = x';
    m = n;
    n = 1;
  end

  y = zeros(1,n);

  for i=1:n
    y(i) = mean(x(not(isnan(x(:,i))),i));
  end
  
else

  if isempty(x)
    y = x2;
  else
    if nargin<3, w1=1;end
    [s,n] = sumnan(w1.*x,x2,w1);
    y = s./n;
  end
  
end

function [y,n] = sumnan(x1,x2,w1)

[m,n] = size(x1);

if nargin<3;w1=1;end
n = w1.*not(isnan(x1)) + not(isnan(x2));
x1(isnan(x1)) = 0; 
x2(isnan(x2)) = 0;
y = x1+x2;
```
