## Supplementary material for "Quantifying non-communicable diseases’ burden in Egypt using State-Space model": S1 File: means.m

```
function y=means(x,names,fid)
%MEANS   summary statistics
% means(x,colnames)

% $Revision: 1.4 $  $Date: 2014/09/28 17:46:32 $

if nargin<3, fid=1; end % fid=1, standard output

nn = sum(isfinite(x));

stats = [mean(x)',std(x)',nn',min(x)',max(x)'];

[m,n] = size(stats);

if nargin>1
  fprintf(fid,'% 10s ','');
end
fprintf(fid,'% 10s  % 10s  % 10s  % 10s  % 10s\n','mean','std','n','min','max');
if nargin>1
  fprintf(fid,'-----------');
end
fprintf(fid,'----------------------------------------------------------\n');
for i = 1:m
  if nargin>1
    fprintf(fid,'% 10s ',names{i});
  end
  fprintf(fid,'%10.5g  %10.5g  %10.5g  %10.5g  %10.5g\n',stats(i,:));
end
if nargin>1
  fprintf(fid,'-----------');
end
fprintf(fid,'----------------------------------------------------------\n');
fprintf(fid,'\n');

if nargout>0
  y = stats;
end
```
