## Supplementary material for "Quantifying non-communicable diseases’ burden in Egypt using State-Space model": S1 File: mpsrf.m

```
function [R,cov1,cov2,V]=mpsrf(chain)
%MPSRF Multivariate psrf MCMC convergence diagnostic
% Gelman-Rubin-Brooks multivariate potential scale
% reduction factor MCMC convergence diagnostic.
% usage: mpsrf(chain)
% Reference:  S. Brooks and G. Roberts, Assessing Convergence of 
%             Markov Chain Monte Carlo Algorithms,
%             Statistics and Computing 8, 319-335, 1998.
%
% Parallel chains must be given in chain{1}, chain{2}, ...
% or as 3 dimensional array: chain(nsimu,npar,nchain).

% ML, 2002
% $Revision: 1.3 $  $Date: 2003/05/07 12:22:19 $

nchain = 0;
if iscell(chain)
  nchain = length(chain);
  [nsimu,npar1] = size(chain{1});
elseif isnumeric(chain)
  [nsimu,npar1,nchain] = size(chain);
end

if nchain<2
  error('Chain must be 3d-matrix or a cell array with at least 2 chains.');
end

cov1 = zeros(npar1,npar1);
parm = zeros(nchain,npar1);
for i=1:nchain
  if isnumeric(chain)
    cov1 = cov1 +  cov(chain(:,:,i));
    parm(i,:) = mean(chain(:,:,i));
  else
    cov1 = cov1 +  cov(chain{i});
    parm(i,:) = mean(chain{i});
  end
end
cov1 = cov1/nchain;
cov2 = cov(parm);

% V = (nsimu-1)/simu*cov1+(nchain+1)/nchain*cov2;

lambda1 = max(eigs(cov1\cov2));

R = sqrt((nsimu-1)/nsimu + (nchain+1)/nchain*lambda1);
```
