## Supplementary material for "Quantifying non-communicable diseases’ burden in Egypt using State-Space model": S1 File: mvnorpf.m

```
function y = mvnorpf(x,mu,sig,L)
%MVNORPF multivariate normal density function
% y = mvnorpf(x,mu,sig,L)
% x    where to evaluate the function, vector of length p
% mu   mean vector of length p
% sig  covariance matrix p*p or a vector standard deviations
% L    Cholesky of sig, chol(sig,'lower'), optional

% Marko Laine <marko.laine@fmi.fi>
% $Revision: 1.1 $  $Date: 2017/03/30 06:32:06 $

if nargin < 2
  mu = zeros(size(x));
end
d = length(mu);
if nargin < 3
  sig = eye(length(x));
end
if numel(sig) ==d
  L = diag(sqrt(sig));
  sig = diag(sig);
elseif nargin < 4
  L = chol(sig,'lower');
end

if size(x,2)>1 % assume n*p matrix
  x = L\(bsxfun(@minus,x,mu))';
  y=(2*pi)^(-d/2)./prod(diag(L)).*exp(-0.5*sum(x.^2,1)');  
else
  x = L\(x(:)-mu(:));
  y=(2*pi)^(-d/2)./prod(diag(L)).*exp(-0.5*(x'*x));
end
```
