## Supplementary material for "Quantifying non-communicable diseases’ burden in Egypt using State-Space model": S1 File: mvnorr.m

```
function y=mvnorr(n,mu,c,R)
%MVNORR Multivariate Gaussian random variates
% MVNORR(n,mu,cmat), n number of vectors to generate, mu mean vector,
%  cmat covariance matrix.
% MVNORR(n,mu,cmat,R), uses pre calculated Cholesky factor R=chol(cmat).
% Returns a matrix of size n*length(mu)

% $Revision: 1.3 $  $Date: 2012/09/27 11:47:38 $

p  = size(c,1);
if p~=length(mu)
  error('sizes of mu and c do not match')
end
if nargin<4
  R  = chol(c);
end
y = randn(n,p)*R + repmat(mu(:)',n,1);
```
