## Supplementary material for "Quantifying non-communicable diseases’ burden in Egypt using State-Space model": S1 File: mvtr.m

```
function y=mvtr(n,df,c,R)
%MVTR Multivariate t random variates
% MVTR(n,df,cmat,R) n number of vectors to generate, df degrees of freedom,
%  cmat covariance matrix, R optional pre calculated Cholesky 
%  factor R=chol(cmat).
% Returns a matrix of size n*length(mu)

% $Revision: 1.3 $  $Date: 2012/09/27 11:47:38 $

if nargin<4
  R  = chol(c);
end
p  = size(c,1);
r1 = randn(n,p)*R;
r2 = sqrt(chir(n,1,df)./df);
y  = r1./r2(:,ones(p,1));
```
