## Supplementary material for "Quantifying non-communicable diseases’ burden in Egypt using State-Space model": S1 File: negbindf.m

```
function y=negbindf(x,lam,omega)
% NEGBINDF Negative binomial cumulative distribution function
% y = poidf(x,lam,omega)

% alternative (usual) parametrization
% x failures, r-1 success, with prob p
% p = o/(o+l), r = omega

% Marko Laine <marko.laine@fmi.fi>
% $Revision: 1.2 $  $Date: 2012/09/27 11:47:38 $

y = betainc(omega./(omega+lam),omega,x+1);
```
