## Supplementary material for "Quantifying non-communicable diseases’ burden in Egypt using State-Space model": S1 File: negbinpf.m

```
function y=negbinpf(x,lam,om)
% NEGBINPF Negative biomial probability function
% y = negbinpf(x,lam,om)
% 'Poisson' parametrization
% E(x) = lam, D^2 = lam + lam^2/om
% negbin(lam,om) -> poisson(lam), if om->infinity

% Marko Laine <marko.laine@fmi.fi>
% $Revision: 1.2 $  $Date: 2012/09/27 11:47:38 $
y = gammaln(om+x)-gammaln(om)-gammaln(x+1) + ...
    x.*log(lam./(lam+om)) + om.*log(om./(om+lam));
y = exp(y);
```
