## Supplementary material for "Quantifying non-communicable diseases’ burden in Egypt using State-Space model": S1 File: negbinr.m

```
function y=negbinr(m,n,lam,om)
% NEGBINR random deviates from negative binomial distribution
% negbinr(m,n,lam,om)

% sample l ~ gamma(om,lam/om)
% sample x ~ poi(l)
%
% or
% sample s2 ~ gamma(N0/2, S02/N0*2)
% sample x ~ poi(s2)


% Marko Laine <marko.laine@fmi.fi>
% $Revision: 1.2 $  $Date: 2012/09/27 11:47:38 $

y = zeros(m,n);

l = gammar(m,n,om,lam./om);
for i=1:m*n
  y(i) = poir(1,1,l(i));
end
```
