## Supplementary material for "Quantifying non-communicable diseases’ burden in Egypt using State-Space model": S1 File: nordf.m

```
function y=nordf(x,mu,sigma2)
% NORDF the standard normal (Gaussian) cumulative distribution.
% NORPF(x,mu,sigma2) x quantile, mu mean, sigma2 variance

% Marko Laine <marko.laine@fmi.fi>
% $Revision: 1.6 $  $Date: 2012/09/27 11:47:38 $

if nargin < 2, mu     = 0; end
if nargin < 3, sigma2 = 1; end

%y = 0.5*erf(-Inf,sqrt(2)*0.5*x);
y = 0.5+0.5*erf((x-mu)/sqrt(sigma2)/sqrt(2));
```
