## Supplementary material for "Quantifying non-communicable diseases’ burden in Egypt using State-Space model": S1 File: norpf.m

```
function y=norpf(x,mu,sigma2)
% NORPF(x,mu,sigma2)  Normal (Gaussian) density function

% Marko Laine <marko.laine@fmi.fi>
% $Revision: 1.4 $  $Date: 2012/09/27 11:47:38 $

if nargin < 2, mu=0; end
if nargin < 3, sigma2=1; end
y=1./sqrt(2*pi*sigma2).*exp(-0.5*(x-mu).^2 ./sigma2);
```
