## Supplementary material for "Quantifying non-communicable diseases’ burden in Egypt using State-Space model": S1 File: norqf.m

```
function y=norqf(x,mu,sigma2)
% NORQF Inverse of the normal (Gaussian) distribution.
% NORQF(p,mu,sigma2)

% Marko Laine <marko.laine@fmi.fi>
% $Revision: 1.6 $  $Date: 2012/09/27 11:47:38 $

if nargin < 2, mu     = 0; end
if nargin < 3, sigma2 = 1; end

% y=-sqrt(2)*inverf(1-2*x);
y= sqrt(sigma2).*sqrt(2).*erfinv(2*x-1)+mu;
```
