## Supplementary material for "Quantifying non-communicable diseases’ burden in Egypt using State-Space model": S1 File: norr.m

```
function r=norr(m,n,mu,sigma2)
% NORR(m,n,mu,sigma2)  Normal (Gaussian) random numbers
% m,n shape of the result, mu mean, sigma2 variance

% Marko Laine <marko.laine@fmi.fi>
% $Revision: 1.5 $  $Date: 2012/09/27 11:47:38 $

if nargin < 3, mu=0; end
if nargin < 4, sigma2=1; end
r = randn(m,n).*sqrt(sigma2) + mu;
```
