## Supplementary material for "Quantifying non-communicable diseases’ burden in Egypt using State-Space model": S1 File: openparstruct.m

```
function [names,value,parind,local,upper,lower,thetamu,thetasig,hpar] = ...
    openparstruct(parstruct,nbatch)
%OPENPARSTRUCT parameter struct utility for mcmc tbx
% [names,value,parind,local,upper,lower,thetamu,thetasig] = ...
%    openparstruct(parstruct,nbatch)

% $Revision: 1.9 $  $Date: 2014/09/02 08:19:16 $

ntheta    = length(parstruct);
local     = [];
npar      = ntheta;

% parstruct has
%    1       2      3    4   5    6     7       8
% {'name', theta0, min, max, mu, sig, sample, local}

% for hyperpriors, local = 2
%    1       2      3    4      5         6       7       8
% {'name', theta0, min, max, [mu,tau], [sig,n], sample, local}
% and set up hpar
% hpar.ind, hpar.mu0, hpar.tau20, hpar.sig20, hpar.n0

ii = 0; nhpar = 0;
%% scan for local variables
for i=1:length(parstruct)
  ii = ii+1;
  local(ii) = 0;
  if length(parstruct{i})>7
    if parstruct{i}{8}
      if parstruct{i}{8}==2 
	nhpar=nhpar+1;
      end
      local(ii:(ii+nbatch-1)) = 1:nbatch;
%     ntheta=ntheta+nbatch-1; 
      npar=npar+nbatch-1;
      ii = ii+nbatch-1;
      for k=2:7
	if parstruct{i}{8}==2 & (k==5|k==6)
	  if not(length(parstruct{i}{k})==1|length(parstruct{i}{k})==2)
	    error(sprintf('Error in hyper parameters for %s',parstruct{i}{1}))
	  end
	else
	  if length(parstruct{i}{k})~=nbatch
	    if length(parstruct{i}{k})==1
	      parstruct{i}{k} = parstruct{i}{k}*ones(1,nbatch);
	    else
	      error(sprintf('Length of some input for %s does not match nbatch',parstruct{i}{1}))
	    end
	  end
	end
      end
    end
  end
end

%local

value     = zeros(npar,1);
names     = cell(npar,1);
upper     = ones(1,npar)*Inf;
lower     = -ones(1,npar)*Inf;
thetamu   = zeros(1,npar);
thetasig  = ones(1,npar)*Inf;
parind    = ones(npar,1);

hpar.ind = zeros(1,npar);
hpar.mu0 = zeros(1,nhpar);
hpar.tau20 = zeros(1,nhpar);
hpar.sig20 = zeros(1,nhpar);
hpar.n0 = zeros(1,nhpar);
hpar.names = {};

ii = 0; ihpar = 1;
for i=1:ntheta
  ii = ii+1;
  %  assignin('base',parstruct{i}{1},parstruct{i}{2});
  if local(ii) == 0
    names{ii}   = parstruct{i}{1};
    value(ii)   = parstruct{i}{2};
    
    if length(parstruct{i})>2 & ~isempty(parstruct{i}{3})
      lower(ii)    = parstruct{i}{3};
    end
    if length(parstruct{i})>3 & ~isempty(parstruct{i}{4})
      upper(ii)    = parstruct{i}{4};
    end
    if length(parstruct{i})>=6 
      thetamu(ii)  = parstruct{i}{5};
      thetasig(ii) = parstruct{i}{6};
      if isnan(thetamu(ii))
        thetamu(ii)=value(ii);
      end
      if thetasig(ii) == 0
        thetasig(ii) = Inf;
      end
    end
    if length(parstruct{i})>=7 & parstruct{i}{7}==0% parind-flagi
      parind(ii) = 0;
    end
  
  else
    
    iii = ii:(ii+nbatch-1);
    if nbatch==1
        names(iii(1))    = {sprintf('%s',parstruct{i}{1})};
    else
      for k=1:nbatch
        names(iii(k))    = {sprintf('%s[%d]',parstruct{i}{1},k)};
      end
    end
    value(iii)    = parstruct{i}{2};

    if length(parstruct{i})>2 & ~isempty(parstruct{i}{3})
      lower(iii)    = parstruct{i}{3};
    end
    if length(parstruct{i})>3 &~isempty(parstruct{i}{4})
      upper(iii)    = parstruct{i}{4};
    end
    if length(parstruct{i})>=6 
      if length(parstruct{i})>=8 & parstruct{i}{8}==2 % hyperprior
	if isnan(parstruct{i}{5}(1))
	  hpar.mu0(ihpar) = parstruct{i}{2}(1);
	else
	  hpar.mu0(ihpar) = parstruct{i}{5}(1);
	end
        if length(parstruct{i}{5})>1;
          hpar.tau20(ihpar) = parstruct{i}{5}(2)^2;
        else
          hpar.tau20(ihpar) = Inf;
        end
	hpar.sig20(ihpar) = parstruct{i}{6}(1)^2;
        if length(parstruct{i}{6})>1;
          hpar.n0(ihpar) = parstruct{i}{6}(2);
        else
          hpar.n0(ihpar) = 0;
        end
	hpar.ind(iii) = ihpar;
	hpar.names = {hpar.names{:},sprintf('mu(%s)',parstruct{i}{1}),sprintf('sig(%s)',parstruct{i}{1})};
	% initial values as mu0 and sig20
	thetamu(iii)  = hpar.mu0(ihpar);
	thetasig(iii) = sqrt(hpar.sig20(ihpar)); %%%
	ihpar = ihpar+1;
      else
      thetamu(iii)  = parstruct{i}{5};
      thetasig(iii) = parstruct{i}{6};
      for i2=iii
        if isnan(thetamu(i2))
          thetamu(i2)=value(i2);
        end
        if thetasig(i2) == 0
          thetasig(i2) = Inf;
        end
      end
      end
    end
%    if length(parstruct{i})>=7 & parstruct{i}{7}==0% parind-flagi
%      parind(iii) = 0;
%    end
    % sample can be vector, also
    if length(parstruct{i})>=7  % parind-flagi
      if length(parstruct{i}{7}) == 1 & parstruct{i}{7}==0
        parind(iii) = 0;
      elseif length(parstruct{i}{7}) == length(iii)
        parind(iii) = parstruct{i}{7};
      else
        error('Error in setting up sampled indeses for local parameters')
      end
    end

    ii = ii + nbatch - 1 ;
    
  end
  
end
parind = find(parind);

hpar.ind = hpar.ind(parind);
hpar.nhpar = nhpar;

%local=0; %%%%%% not implemented yet
```
