## Supplementary material for "Quantifying non-communicable diseases’ burden in Egypt using State-Space model": S1 File: pairs.m

```
function pairs(x,panelfun,names,skip,varargin)
%PAIRS pairs plot like in R
% PAIRS(X,PANELFUN,NAMES) pairs plot of matrix X
% PANELFUN(X(:,i),X(:,j)) if exists is applied to every panel
% NAMES is a shell array of column names

% ML 2000

% Marko Laine <marko.laine@fmi.fi>
% $Revision: 1.4 $  $Date: 2012/09/27 11:47:38 $

[n,p] = size(x);

if p>10
   error('too many pairs')
end

if nargin<4 | isempty(skip)
  skip=1;
end
inds=1:skip:n;

%clf
for j=2:p
  for i=1:j-1
    if p==2
      h=gca;
    else
      h=subplot(p-1,p-1,(j-2)*(p-1)+i);
    end
    plot(x(inds,i),x(inds,j),'.');
    if j~=p
      set(h,'xtick',[])
    end
    if i~=1
      set(h,'ytick',[])
    end
    if i==1 & nargin>2 & ~isempty(names)
      ylabel(names{j})
    end
    if i==j-1 & nargin>2 & ~isempty(names)
      if p==2
        xlabel(names{i});
      else
        title(names{i})
      end
    end
    if nargin>1 & ~isempty(panelfun)
      feval(panelfun,x(:,i),x(:,j),varargin{:});
    end
  end   
end
```
