## Supplementary material for "Quantifying non-communicable diseases’ burden in Egypt using State-Space model": S1 File: paneldens.m

```
function paneldens(x,y)
% 2d-density to pairs plot. See PAIRS

% Marko Laine <marko.laine@fmi.fi>
% $Revision: 1.3 $  $Date: 2012/09/27 11:47:38 $

[z,xo,yo]=density2d([x,y]);
hold on
contour(xo,yo,z)
hold off
```
