## Supplementary material for "Quantifying non-communicable diseases’ burden in Egypt using State-Space model": S1 File: panellims.m

```
function panellims(x,y,smo,rho,dens,ccolor)
%PANELLIMS 2d density with probability limits added to pairs plot. See PAIRS.
% panellims(x,y,smo,rho,dens,ccolor)
% smo - smoothing factor
% rho - correlation coef for the kernel
% dens - if 1, add marginal densities
% ccolor - contour color

% Marko Laine <marko.laine@fmi.fi>
% $Revision: 1.10 $  $Date: 2012/09/27 11:47:38 $

if nargin < 3
   smo = [1 1];
end
if length(smo)<2
   smo = [smo,smo];
end
if nargin<4
  rho = [];
end
if nargin<5
  dens = 1;
end

if nargin<6
  ccolor = 'blue'; % contour color
end

if smo(2)>0
  %lms = [0.5 0.9 0.95]; % p-limits to draw
  lms = [0.62 0.90 0.95]; % p-limits to draw
  lms = [0.62 0.90]; % p-limits to draw
  lms = [0.62 0.95]; % p-limits to draw
  lms = [0.50 0.95]; % p-limits to draw
%  lms = [0.68 0.95 0.99]; % p-limits to draw
  [xo,yo,z,p]=plims2d([x,y],lms,smo(2:end),rho);

  h=gca; hp=findobj(h,'Type','line');
  set(hp,'MarkerSize',1);
  set(hp(1),'Color',ccolor);
  hold on
  [c,hc]=contour(xo,yo,z,p);
  %get(hc(1))
  for i=1:length(hc); set(hc(i),'LineWidth',1.0); end
  for i=1:length(hc); set(hc(i),'EdgeColor',ccolor); end
  %clabel(c,hc)
end

if (dens&smo(1)>0)
% add marginal densities
[yd1,xd1]=density(x,[],smo(1));
[yd2,xd2]=density(y,[],smo(1));

dscale=0.15; % marginal density scale
%ylim=get(h,'YLim');
ylim=[min(xd2),max(xd2)];
ymax=max(yd1);
%xlim=get(h,'XLim');
xlim=[min(xd1),max(xd1)];
yymax=max(yd2);

y2=(yd1*(ylim(2)-ylim(1))/ymax*dscale + ylim(1));
plot(xd1,y2,'Color',ccolor)

yy2=(yd2*(xlim(2)-xlim(1))/yymax*dscale + xlim(1));
plot(yy2,xd2,'Color',ccolor)

axis([xlim,ylim])
%axis([min(xd1),max(xd1),min(xd2),max(xd2)])
else
  axis tight % quick fix
end

hold off
```
