## Supplementary material for "Quantifying non-communicable diseases’ burden in Egypt using State-Space model": S1 File: paretodf.m

```
function y=paretodf(x,a,b)
% PARETODF(x,a,b)  Pareto cumulative distribution function 
% 0 < a <= x,  b > 0

% Marko Laine <marko.laine@fmi.fi>
% $Revision: 1.3 $  $Date: 2012/09/27 11:47:39 $

if nargin < 2, a=1; end
if nargin < 3, b=1; end
y=1-(a./x).^b;
```
