## Supplementary material for "Quantifying non-communicable diseases’ burden in Egypt using State-Space model": S1 File: paretopf.m

```
function y=paretopf(x,a,b)
% PARETOPF(x,a,b)  Pareto density ba^b/x^(b+1) 
% 0 < a <= x,  b > 0
% mean(x) = a*b/(b-1)
% var(x) = a^2*b/(b-2)/(b-1)^2

% Marko Laine <marko.laine@fmi.fi>
% $Revision: 1.3 $  $Date: 2012/09/27 11:47:39 $

if nargin < 2, a=1; end
if nargin < 3, b=1; end
y=b.*a.^b.*x.^(-b-1);
y(x<a) = 0;
```
