## Supplementary material for "Quantifying non-communicable diseases’ burden in Egypt using State-Space model": S1 File: paretor.m

```
function y=paretor(m,n,a,b)
% PARETOR(m,n,a,b) pareto random numbers

% Marko Laine <marko.laine@fmi.fi>
% $Revision: 1.3 $  $Date: 2012/09/27 11:47:39 $

if nargin < 1, m=1; end
if nargin < 2, n=1; end
if nargin < 3, a=1; end
if nargin < 4, b=1; end
y = a./rand(m,n).^(1./b);
```
