## Supplementary material for "Quantifying non-communicable diseases’ burden in Egypt using State-Space model": S1 File: plims2d.m

```
function varargout=plims2d(xy,lims,smo,rho,xo,yo)
%PLIMS2D  2 dimensional HPD limits
% Calculated 2d highest posterior density probability limits.
% This is used by PANELLIMS.

% Marko Laine <marko.laine@fmi.fi>
% $Revision: 1.5 $  $Date: 2012/09/27 11:47:39 $

if nargin < 3
   smo = 1;
end
if nargin < 4
   rho = [];
end
if nargin < 5
   xo=[];
end
if nargin < 6
   yo=[];
end

[z,xo,yo]=density2d(xy,xo,yo,smo,rho);

%c=cumsum(sort(z(:).*diff(xo).*diff(yo)));

% locate the confidence regions
 d  = (xo(2)-xo(1))*(yo(2)-yo(1));
 zs = sort(z(:));
 g  = zs*d;
 cumu = cumsum(g);
 %disp(sprintf('Total mass: %g\n',cumu(length(cumu))))
 
 sc = zeros(length(lims),1);
 for j=1:length(lims)
      i = find(cumu<(1-lims(j)));
      sc(j) = zs(length(i));
 end
 
 if nargout==1
    varargout{1}=sc;
 elseif nargout==4
    varargout{1}=xo;
    varargout{2}=yo;
    varargout{3}=z;
    varargout{4}=sc;
 end
```
