## Supplementary material for "Quantifying non-communicable diseases’ burden in Egypt using State-Space model": S1 File: plims.m

```
function y=plims(x,p)
%PLIMS Empirical quantiles
% plims(x,p)  calculates p quantiles from columns of x

% Marko Laine <marko.laine@fmi.fi>
% $Revision: 1.5 $  $Date: 2012/09/27 11:47:39 $

if nargin<2
%  p = [0.025,0.975];   
   p = [0.25,0.5,0.75];
end
[n,m] = size(x); if n==1; n=m;end
y = interp1(sort(x),(n-1)*p+1);
```
