## Supplementary material for "Quantifying non-communicable diseases’ burden in Egypt using State-Space model": S1 File: poidf.m

```
function y=poidf(k,a)
% POIDF Poisson cumulative distribution function

% quick hack, needs some work

% Marko Laine <marko.laine@fmi.fi>
% $Revision: 1.3 $  $Date: 2012/09/27 11:47:39 $

n=length(k);
y=zeros(size(k));
for i=1:n
   x = 0:floor(k(i));
   y(i) = sum(exp(-a+x.*log(a)-gammaln(x+1)));
end
```
