## Supplementary material for "Quantifying non-communicable diseases’ burden in Egypt using State-Space model": S1 File: poipf.m

```
function y=poipf(x,a)
% POIPF Poisson probability function

% Marko Laine <marko.laine@fmi.fi>
% $Revision: 1.3 $  $Date: 2012/09/27 11:47:39 $
y = exp(-a+x.*log(a)-gammaln(x+1));
```
