## Supplementary material for "Quantifying non-communicable diseases’ burden in Egypt using State-Space model": S1 File: poir.m

```
function y=poir(m,n,a)
% POIR random deviates from poisson distribution
% poir(m,n,lam)

% Marko Laine <marko.laine@fmi.fi>
% $Revision: 1.5 $  $Date: 2012/09/27 11:47:39 $
if nargin<3, a=1; end

if ~isunix && exist('distribs') == 3
  y = distribs('poir',m,n,a);
else 
  if a > 500 % use Gaussian approximation
    y = round(norr(m,n,a,a));
  else % generate Poisson variates using inverse transform method
    y = zeros(m,n);
    for i=1:m*n
      x = 0;
      p = exp(-a);
      F = p;
      u = rand;
      while u>F
        x = x + 1;
        p = a*p/x;
        F = F + p;
      end
      y(i) = x;
    end
  end
end
```
