## Supplementary material for "Quantifying non-communicable diseases’ burden in Egypt using State-Space model": S1 File: checkoptions.m

```
function [yesno,bad] = checkoptions(options,goodopts)
%CHECKOPIONS check option structure

% $Revision: 1.1 $  $Date: 2005/02/11 16:41:56 $

yesno=1;
bad = {};

if isempty(options)
  return;
end

if ~isstruct(options)
  yesno = 0;
  return
end

s = fieldnames(options);

for j=1:length(s)
  ok = 0;
  for i=1:length(goodopts)
    if strcmp(goodopts{i},s{j}), ok=1;end
  end
  if ~ok, bad={bad{:},s{j}};end
end
  
if length(bad) > 0
  yesno=0;
end
```
