## Supplementary material for "Quantifying non-communicable diseases’ burden in Egypt using State-Space model": S1 File: getN.m

```
function n=getN(data)
% try to guess number of data lines of data for mcmcrun

% $Revision: 1.3 $  $Date: 2014/12/15 20:01:12 $

try

if isnumeric(data)
  n = size(data,1);
elseif iscell(data)
  nb = length(data);
  n = 0;
  for i=1:nb
    if isfield(data{i},'ydata')
      ydata = data{i}.ydata;
    % first column is "time" FIXME
%      if size(ydata,2)>1, beg=2; else, beg=1; end
%      n = n + sum(isfinite(ydata(:,beg:end)));
      n = n + sum(isfinite(ydata));
    else
      n = [];
      return; % no 'ydata' found in some batch, return
    end
  end
elseif isstruct(data)
  if isfield(data,'ydata') 
    if isnumeric(data.ydata)
      % first column is "time"
      %    if size(data.ydata,2)>1, beg=2; else, beg=1; end
      %    n = sum(isfinite(data.ydata(:,beg:end)));
      n = sum(isfinite(data.ydata));
    else
      % data.ydata{i}

        nb = length(data.ydata);
        n = 0;
        for i=1:nb
          ydata = data.ydata{i};
          n = n + sum(isfinite(ydata));      
        end
    end
  else
    n = [];
  end
else
  n = [];
end

catch
  n = [];
  return;
end
```
