## Supplementary material for "Quantifying non-communicable diseases’ burden in Egypt using State-Space model": S1 File: getnbatch.m

```
function n=getnbatch(data)
% try to guess number of batches of mcmc data

% $Revision: 1.2 $  $Date: 2005/09/12 11:04:52 $

if isnumeric(data)
  n = 1;
elseif iscell(data)
  n = length(data);
elseif isstruct(data)
  if isfield(data,'ydata')
    if iscell(data.ydata)
      n = length(data.ydata);
    else
      n = 1;
    end
  else
    n = [];
  end
else
  n = [];
end
```
