## Supplementary material for "Quantifying non-communicable diseases’ burden in Egypt using State-Space model": S1 File: getpar.m

```
function y=getpar(options,par,default)
%GETPAR get parameter value from a struct

% $Revision: 1.1 $  $Date: 2005/02/11 13:24:53 $

defaults = {
    {'nsimu'} , {1000}
    {'doadapt'}, {0}
           };

if isfield(options,par)
  y = getfield(options,par);
elseif nargin>2
  y = default;
else
  for i = 1:size(defaults,1)
    if strcmp(defaults{i,1},par)
      y = defaults{i,2};
      return
    end
  end
  error(sprintf('no default value for %s defined',par));
end
```
