## Supplementary material for "Quantifying non-communicable diseases’ burden in Egypt using State-Space model": S1 File: mcmcopttarget.m

```
function out=mcmcopttarget(theta,thall,parind,ssfun,sigma2,varargin)
%MCMCOPTTARGET target function for mcmcrun style ssfun for fminsearch
% used by mcmcmodelopt

% $Revision: 1.1 $  $Date: 2005/02/11 13:24:53 $

thall(parind) = theta;
out = sum(feval(ssfun,thall,varargin{:})./sigma2);
```
