## Supplementary material for "Quantifying non-communicable diseases’ burden in Egypt using State-Space model": S1 File: psrf.m

```
function [R,y1,y2]=psrf(chain,a,s,e)
%PSRF  Gelman-Rubin-Brooks psrf MCMC convergence diagnostic
% Gelman-Rubin-Brooks potential scale reduction factor MCMC convergence diagnostic
% Returns (length of total sequence (1-a)% interval)/
%         (average length of within sequence intervals)
% This is Brooks - Gelman modification of the original psrf
% of Gelman and Rubin.
%
% Reference:  S. Brooks and G. Roberts, Assessing Convergence of 
%             Markov Chain Monte Carlo Algorithms,
%             Statistics and Computing 8, 319-335, 1998.
%
% Parallel chains must be given in chain{1}, chain{2}, ...
% or as 3 dimensional array: chain(nsimu,npar,nchain).

% ML, 2002
% $Revision: 1.3 $  $Date: 2003/05/07 12:22:19 $

nchain = 0;
if iscell(chain)
  nchain = length(chain);
  [nsimu,npar1] = size(chain{1});
elseif isnumeric(chain)
  [nsimu,npar1,nchain] = size(chain);
end

if nchain<2
  error('Chain must be 3d-matrix or a cell array with at least 2 chains.');
end

if nargin < 4 | isempty(e); e = nsimu; end
if nargin < 3 | isempty(s); s = fix(e/2)+1; end
nsimu = e-s+1;


if nargin < 2
  a = 0.1;
end
p = [a/2,1-a/2];
quant = zeros(1,npar1);
for i=1:nchain
  if isnumeric(chain)
    quant = quant +  diff(plims(chain(s:e,:,i),p));
  else
    quant = quant +  diff(plims(chain{i}(s:e,:),p));
  end
end
quant = quant./nchain;

if isnumeric(chain)
  chaincat = [];
  for i=1:nchain % how to catenate?
    chaincat = [chaincat;chain(s:e,:,i)];
  end
  quant2 = diff(plims(chaincat,p));
else
  chaincat = [];
  for i=1:nchain % how to catenate?
    chaincat = [chaincat;chain{i}(s:e,:)];
  end
  quant2 = diff(plims(chaincat,p));
% quant2 = diff(plims(cat(1,chain{:}),p));
end

y1 = quant;
y2 = quant2;
R  = quant2./quant;
```
