## Supplementary material for "Quantifying non-communicable diseases’ burden in Egypt using State-Space model": S1 File: psrfplot.m

```
function [h,rr]=psrfplot(chain,n)
%PSRFPLOT  Plot psrf MCMC diagnostics with increasing number of iterations.
% see prsf.m

% ML, 2002
% $Revision: 1.3 $  $Date: 2003/05/07 12:22:19 $

if iscell(chain)
  nchain = length(chain);
  [nsimu,npar1] = size(chain{1});
elseif isnumeric(chain)
  [nsimu,npar1,nchain] = size(chain);
end

if nargin<2
  n=50;
end

l = fix(nsimu/n);
e = l:l:nsimu;

rr975 = zeros(n,npar1);
rr50  = zeros(n,npar1);

for i=1:n
  rr975(i,:) = psrf(chain,0.05,[],e(i));
  rr50(i,:)  = psrf(chain,0.5,[],e(i));
%  keyboard
end

for i=1:npar1
  h1  = subplot(npar1,1,i);
  h2 = plot(e,rr50(:,i),'-b', e,rr975(:,i),'--r');
  set(h1,'XLim',[1 nsimu]);
  if i==1
    title('psrf plot');
    legend('50%','97.5%');
  end
  if i==npar1
    xlabel('last iteration used');
  end
end

if nargout>1
  h=h1;
end
```
