## Supplementary material for "Quantifying non-communicable diseases’ burden in Egypt using State-Space model": S1 File: qqnor.m

```
function [norq,empq] = qqnor(x)
% QQNOR  Q - Q plot for normality.
% QQNOR(x)

% Marko Laine atkk 1991, 2002

% Marko Laine <marko.laine@fmi.fi>
% $Revision: 1.4 $  $Date: 2012/09/27 11:47:39 $

m  = length(x);
nq = zeros(m,1);
nq = norqf(((1:m)'-.5)/m);
eq = sort(x);
if nargout == 0
  yp = plims(x, [0.25, 0.75]);
  xp = norqf([0.25, 0.75]);
  k  = diff(yp)/diff(xp);
  int = yp(1)-k*xp(1);
  xx = nq([1,m]); yy=int+k*xx;
  plot(nq,eq,'o',[xx(1) xx(2)],[yy(1) yy(2)],'-r')
  xlabel('Theoretical Quantiles');
  ylabel('Empirical Quantiles');
end

if nargout>0
  norq=nq;
  empq=eq;
end
```
