## Supplementary material for "Quantifying non-communicable diseases’ burden in Egypt using State-Space model": S1 File: qqplot.m

```
function out=qqplot(x,dist,varargin)
% QQPLOT quantile - quantile plot
% qqplot(x,distfun,arg1,arg2,...)

% $Revision: 1.2 $  $Date: 2007/02/06 08:32:18 $

if nargin<2
  dist=@norqf;
end

m  = length(x);
nq = feval(dist,((1:m)'-.5)/m,varargin{:});
eq = sort(x);

yp = plims(x, [0.25, 0.75]);
xp = feval(dist,[0.25, 0.75],varargin{:});
k  = diff(yp)/diff(xp);
int = yp(1)-k*xp(1);
xx = nq([1,m]); yy=int+k*xx;
h=plot(nq,eq,'ok',[xx(1) xx(2)],[yy(1) yy(2)],'-r');
xlabel('Theoretical Quantiles');
ylabel('Empirical Quantiles');

if nargout>0
  out=h(1);
end
```
