## Supplementary material for "Quantifying non-communicable diseases’ burden in Egypt using State-Space model": S1 File: range.m

```
function y=range(x)
% Y=RANGE(X) range of columns of X

% Marko Laine <marko.laine@fmi.fi>
% $Revision: 1.3 $  $Date: 2012/09/27 11:47:39 $

y=max(x)-min(x);
```
