## Supplementary material for "Quantifying non-communicable diseases’ burden in Egypt using State-Space model": S1 File: readbin.m

```
function [x,status]=readbin(filename,trans,skip)
%READBIN  read V4 binary mat file
% Usage_ readbin(filename,trans,skip)
% filename - mat file to read
% trans    - ~=0 means transpose the result while reading
% skip     - skip columns ( rows if trans )
% This is used in MCMCRUN to read temporary mcmc
% chains from binary files.
% See also SAVEBIN and ADDBIN.

% $Revision: 1.3 $  $Date: 2007/09/27 11:19:47 $

if nargin<2
  trans = 0;
end
if nargin<3|skip<1
  skip = 1;
end

fid = fopen(filename,'rb');
if fid == -1 
  error(sprintf('error opening binary file %s',filename));
end

type = fread(fid,1,'integer*4');
if type ~= 0
  error('Something wrong with binary file, type ~= 0?');
  fclose(fid);
end
mrows   = fread(fid,1,'integer*4');
mcols   = fread(fid,1,'integer*4');
imagf   = fread(fid,1,'integer*4');
namelen = fread(fid,1,'integer*4');
name    = fread(fid,namelen-1,'uchar');
fseek(fid,1,'cof'); % skip \0

if trans==0 & skip == 1
  x = reshape(fread(fid,mrows*mcols,'real*8'),mrows,mcols);
else
  if trans
    nr = floor(mcols/skip);
    x = zeros(nr,mrows);
    for i = 1:nr
      x(i,:)=fread(fid,mrows,'real*8')';
      if i < nr
        fseek(fid,(skip-1)*mrows*8,'cof');
      end
    end
  else
    nc = floor(mcols/skip);
    x = zeros(mrows,nc);
    for i = 1:nc
      x(:,i)=fread(fid,mrows,'real*8');
      if i < nc
        fseek(fid,(skip-1)*mrows*8,'cof');
      end
    end
  end
end

fclose(fid);

if nargout > 1
  status = 1;
end
```
