## Supplementary material for "Quantifying non-communicable diseases’ burden in Egypt using State-Space model": S1 File: README.org

```
* MCMC toolbox for Matlab

The MCMCSTAT package contains a set of Matlab functions for some Bayesian analyses of mathematical models by Markov chain Monte Carlo simulation. This code might be useful to you if you are already familiar with Matlab and want to do MCMC analysis using it.

This toolbox provides tools to generate and analyse Metropolis-Hastings MCMC chains using multivariate Gaussian proposal distribution. The covariance matrix of the proposal distribution can be adapted during the simulation according to adaptive schemes described in the references.

H. Haario, M. Laine, A. Mira and E. Saksman, 2006. /DRAM: Efficient adaptive MCMC/, Statistics and Computing *16*, pp. 339-354. [[http://dx.doi.org/10.1007/s11222-006-9438-0][doi: 10.1007/s11222-006-9438-0]]

H. Haario, E. Saksman and J. Tamminen, 2001. /An adaptive Metropolis algorithm/
Bernoulli *7*, pp. 223-242. [[http://dx.doi.org/10.2307/3318737][doi: 10.2307/3318737]]

# See http://helios.fmi.fi/~lainema/mcmc/ for details.

See https://mjlaine.github.io/mcmcstat/ for some more details.

marko.laine@fmi.fi

#+DESCRIPTION: MCMC toolbox readme file
#+LANGUAGE: en
#+TITLE: 
#+OPTIONS: H:3 \n:nil @:t ::t |:t ^:t -:t f:t *:t <:t
#+OPTIONS: TeX:t LaTeX:t skip:nil d:nil todo:t pri:nil tags:not-in-toc
#+OPTIONS: title:nil num:nil toc:nil ^:{} creator:nil author:nil

# Local Variables:
# coding: utf-8
# mode: org
# eval: (flyspell-mode 1)
# eval: (visual-line-mode 1)
# eval: (auto-fill-mode -1)
# ispell-dictionary: "english"
# End:
```
