## Supplementary material for "Quantifying non-communicable diseases’ burden in Egypt using State-Space model": S1 File: README.txt

```
MCMC toolbox for Matlab
=======================

  The MCMCSTAT package contains a set of Matlab functions for some
  Bayesian analyses of mathematical models by Markov chain Monte Carlo
  simulation. This code might be useful to you if you are already
  familiar with Matlab and want to do MCMC analysis using it.

  This toolbox provides tools to generate and analyse
  Metropolis-Hastings MCMC chains using multivariate Gaussian proposal
  distribution. The covariance matrix of the proposal distribution can
  be adapted during the simulation according to adaptive schemes
  described in the references.

  H. Haario, M. Laine, A. Mira and E. Saksman, 2006. /DRAM: Efficient
  adaptive MCMC/, Statistics and Computing *16*, pp. 339-354. [doi:
  10.1007/s11222-006-9438-0]

  H. Haario, E. Saksman and J. Tamminen, 2001. /An adaptive Metropolis
  algorithm/ Bernoulli *7*, pp. 223-242. [doi: 10.2307/3318737]

  See [https://mjlaine.github.io/mcmcstat/] for some more details.

  marko.laine@fmi.fi


[doi: 10.1007/s11222-006-9438-0]
http://dx.doi.org/10.1007/s11222-006-9438-0

[doi: 10.2307/3318737] http://dx.doi.org/10.2307/3318737
```
