## Supplementary material for "Quantifying non-communicable diseases’ burden in Egypt using State-Space model": S1 File: recipdf.m

```
function y=recipdf(x,a,b)
% RECIPDF(x,a,b) reciprocal distribution  0 < a<=x<=b

% Marko Laine <marko.laine@fmi.fi>
% $Revision: 1.3 $  $Date: 2012/09/27 11:47:39 $

if nargin < 2; a=1; end
if nargin < 3; b=2; end
y = log(a./x)./log(a./b);
```
