## Supplementary material for "Quantifying non-communicable diseases’ burden in Egypt using State-Space model": S1 File: recippf.m

```
function y=recippf(x,a,b)
% RESIPPF(x,a,b) reciprocal density 0 < a <= x <= b

% Marko Laine <marko.laine@fmi.fi>
% $Revision: 1.3 $  $Date: 2012/09/27 11:47:39 $

if nargin < 2; a=1; end
if nargin < 3; b=2; end
y = 1./x./log(b./a);
```
