## Supplementary material for "Quantifying non-communicable diseases’ burden in Egypt using State-Space model": S1 File: recpf.m

```
function y=recpf(x,a,b)
% RECPF(x,a,b) rectangular density a <= x <= b

% Marko Laine <marko.laine@fmi.fi>
% $Revision: 0 $  $Date: 2010$

w = abs(b-a);
y = zeros(size(x));
y(x>=a&x<=b) = 1./w;
```
