## Supplementary material for "Quantifying non-communicable diseases’ burden in Egypt using State-Space model": S1 File: removepoints.m

```
function y=removepoints(h)
%REMOVEPOINTS Remove points from current axis
% removepoints(h) removes points from axis h
% use removepoits(gcf) to remove points from all axes of the current figure

% Marko Laine <marko.laine@fmi.fi>
% $Revision: 1.4 $  $Date: 2012/09/27 11:47:39 $

if nargin<1
  h = gca;
end

if strcmp(get(h,'type'),'figure')
  hh = findobj(h,'type','axes');
else
  hh = h;
end

for hi = 1:length(hh)

  h = hh(hi);
  
  xlim = get(h,'XLim');
  ylim = get(h,'YLim');
  zlim = get(h,'ZLim');

  h2 = get(h,'Children');

  for i=1:length(h2)
    h3 = h2(i);
    if strcmp(get(h3,'Type'),'line') & strcmp(get(h3,'LineStyle'),'none')
      set(h3,'Xdata',[]);
      set(h3,'Ydata',[]);
      set(h3,'Zdata',[]);
    end  
  end

  % restore axis
  set(h,'XLim',xlim);
  set(h,'YLim',ylim);
  set(h,'ZLim',zlim);

end

if nargout>0
  y=hh;
end
```
