## Supplementary material for "Quantifying non-communicable diseases’ burden in Egypt using State-Space model": S1 File: res2par.m

```
function params = res2par(res,params,loc)
%RES2PAR utility for mcmc tbx 
% copy results.theta to theta struct
% params = res2par(res,params)

% $Revision: 1.5 $  $Date: 2008/11/19 15:05:49 $

if nargin<3
  loc=1; % do locals
end

parind = res.parind;
names  = res.names;

for i=1:length(parind)
  if loc & res.local(parind(i))
    [name,num] = strtok(names{i},'[');
    num  = str2num(num(2:(end-1)));      
  else 
    name = names{i};
    num  = 1;
  end 
  for k=1:length(params)
    if strcmp(name,params{k}(1))
      % change NaN prior mu (=use initial) to the original initial value
      if length(params{k})>4 & isnan(params{k}{5})
	params{k}{5} = params{k}{2}; 
      end
      % only change if parind = 1 in params (1 is the default)
      if length(params{k})<7 | params{k}{7}==1
        params{k}{2}(num) = res.theta(parind(i));
      end
    end
  end
end
```
