## Supplementary material for "Quantifying non-communicable diseases’ burden in Egypt using State-Space model": S1 File: resample.m

```
function [y,inds]=resample(x,w)
%RESAMPLE resample data with given weights
% resample(x,w) resamples data in rows of matrix x relative to
% given weights in vector w

% Marko Laine <marko.laine@fmi.fi>
% $Revision: 1.1 $  $Date: 2011/11/09 08:32:56 $

% scale the weights
ww  = cumsum(w(:))./sum(w);
% fun to find match in the data
ffun = @(u) find(u<ww,1);
% apply fun to every row of x to get a sample of size(x)
inds = arrayfun(ffun,rand(size(x,1),1));
y = x(inds,:);
```
