## Supplementary material for "Quantifying non-communicable diseases’ burden in Egypt using State-Space model": S1 File: rldiag.m

```
function y=rldiag(chain,q,r,s,e)
%RLDIAG   Raftery-Lewis MCMC convergence diagnostic
% y = rldiag(chain,q,r,s,epsilon)
%    chain      mcmc chain matrix
%    q,r,s      the required precision:  the q-quantile is to be
%               estimated to within r with probability s. 
%    epsilon    the half width of the tolerance interval required
%               for the q-quantile. 
% output y is npar*5 matrix with:
%    y(:,1)     the minimum number of independent Gibbs iterates
%               required to achieve the  specified accuracy for the
%               q-quantile.
%    y(:,2)     the skip parameter sufficient to produce a
%               first-order Markov chain.
%    y(:,3)     the number of iterations to be discarded at the
%               beginning of the simulation, i.e. the number of
%               burn-in iterations.
%    y(:,4)     the number of iterations not including the burn-in
%               iterations which need to be obtained in order to
%               attain the precision specified by the values of the
%               q, r and s input parameters.
%    y(:,5)     the minimum skip parameter sufficient to produce an
%               independence chain.

% calls gibbsit fortran program using mex interface

%  Raftery, A.E. and Lewis, S.M. (1992).  How many iterations in the
%  Gibbs sampler?  In Bayesian Statistics, Vol. 4 (J.M. Bernardo, J.O.
%  Berger, A.P. Dawid and A.F.M. Smith, eds.). Oxford, U.K.: Oxford  
%  University Press, 763-773.

% ML, 2002
% $Revision: 1.4 $  $Date: 2007/08/09 13:48:19 $

%         q      r    s  epsilon
ctrl = [0.025 0.005 0.95 0.001];
if nargin > 1; ctrl(1) = q;  end
if nargin > 2; ctrl(2) = r;  end
if nargin > 3; ctrl(3) = s;  end
if nargin > 4; ctrl(4) = e;  end

if exist('gibbsitmex') == 3
  y = gibbsitmex(chain,ctrl);
  if any(y(:,6))
    error('Some error in input variables');
  end
  y = y(:,1:5);
else
  y = [];
end
```
