## Supplementary material for "Quantifying non-communicable diseases’ burden in Egypt using State-Space model": S1 File: rootdf.m

```
function y=rootdf(x,a,b)
% ROOTDF(x,a,b)
% 0 < x < b

% Marko Laine <marko.laine@fmi.fi>
% $Revision: 1.4 $  $Date: 2012/09/27 11:47:39 $
aa = (a-1)./a;
y = (x./b).^aa;
```
