## Supplementary material for "Quantifying non-communicable diseases’ burden in Egypt using State-Space model": S1 File: rootpf.m

```
function y=rootpf(x,a,b)
% ROOTPF(x,a,b)
% 0 < x < b

% Marko Laine <marko.laine@fmi.fi>
% $Revision: 1.3 $  $Date: 2012/09/27 11:47:39 $
aa = (a-1)./a;
y = aa*b.^(-aa)./x.^(1./a) ;
%y = aa*b.^(-aa).*(x.^(-1./a) - b.^(-1./a)) + b * aa*b.^(-aa).* b.^(-1./a);
%y = x.^(-1./a) - b.^(-1./a);
y(x>=b) = 0;
```
