## Supplementary material for "Quantifying non-communicable diseases’ burden in Egypt using State-Space model": S1 File: rootr.m

```
function y=rootr(m,n,a,b)
% ROOTR(m,n,a,b)

% Marko Laine <marko.laine@fmi.fi>
% $Revision: 1.3 $  $Date: 2012/09/27 11:47:39 $
y = b.*rand(m,n).^(a./(a-1));
```
