## Supplementary material for "Quantifying non-communicable diseases’ burden in Egypt using State-Space model": S1 File: savebin.m

```
function s=savebin(filename,x,name)
%SAVEBIN write data to Matlab V4 mat file
% Usage: savebin(filename,x,xname)
% This is used in MCMCRUN to save and append temporary mcmc
% chains into binary files.
% See also ADDBIN and READBIN.

% $Revision: 1.2 $  $Date: 2007/09/27 11:19:47 $

if nargin < 3
  name = 'x';
end

fid = fopen(filename,'wb');
if fid == -1 
  error(sprintf('error opening binary file %s',filename));
end

type    = 0;
mrows   = size(x,1);
ncols   = size(x,2);
imagf   = ~isreal(x);
namelen = length(name)+1; % length of name + 1 for \0

fwrite(fid,[type,mrows,ncols,imagf,namelen],'integer*4');
fwrite(fid,[name,char(0)],'uchar');
fwrite(fid,x,'real*8');

fclose(fid);

if nargout > 0
  s = 1;
end
```
