## Supplementary material for "Quantifying non-communicable diseases’ burden in Egypt using State-Space model": S1 File: showparams.m

```
function showparams(param,nbatch,texfile)
%SHOWPARAMS mcmc utility

% $Revision: $  $Date: $

if nargin<2
  nbatch=1;
end

if nargin <3
  texfile='';
end

[names,value,parind,local,upper,lower,thetamu,thetasig] = ...
    openparstruct(param,nbatch);

fprintf('Optimizing these parameters:\nname   start [min,max] N(mu,s^2)\n');
for i=1:length(parind)
%  if ismember(i,noadaptind), st=' (*)'; else st='';end
st = '';
fprintf('%s: %g [%g,%g] N(%g,%g^2)%s\n',...
        names{parind(i)},value(parind(i)),...
        lower(parind(i)),upper(parind(i)),...
        thetamu(parind(i)),thetasig(parind(i)),st);
end

if ischar(texfile) & length(texfile)>0
  fid = fopen(texfile,'wt');
  if fid == -1
    error(sprintf('%s file write failed',texfile));
  end

  names=fixnames(names);
  
  fprintf(fid,'%% model parameters %s\n\n',date);
  fprintf(fid,'\\begin{tabular}{lllll}\n');
  fprintf(fid,'\\textit{name} & \\textit{min} & \\textit{start} & \\textit{max} & \\textit{prior}\\\\\\hline');
  for i=1:length(value)
    if local(i), continue, end % only global parameters
    fprintf(fid,'\\texttt{%10s} & %12g & %12g & %12g &',  ...
            names{i}, lower(i), value(i), upper(i));
    if thetasig(i) > 0 & ~isinf(thetasig(i))
      fprintf(fid,' $N(%g,%g^2)$\\\\\n',  ...
              thetamu(i),thetasig(i));
    else
      fprintf(fid,' -- \\\\\n');
    end
  end
  fprintf(fid,'\\end{tabular}\n');
  
  fclose(fid);

  fprintf('Write file: %s\n',texfile);
end

function o=fixnames(n)
for i=1:length(n)
  n{i} = strrep(n{i},'_','\_');
  n{i} = strrep(n{i},'^','\^');
end
o=n;
```
