## Supplementary material for "Quantifying non-communicable diseases’ burden in Egypt using State-Space model": S1 File: smooth2d.m

```
function Z = smooth2d(X,lam,order)
%SMOOTH2D - smooth matrix rows and columns
% Z = smooth2d(X,lam) returns matrix Z that minimizes
% |X-Z| + |lam(1)*B1*Z| + |Z*B2*lam(2)|
% where B1 and B2 are 1. order difference matrices for rows and columns
% of X.

% Marko Laine <marko.laine@fmi.fi>
% $Revision: 1.4 $  $Date: 2013/01/15 12:15:23 $

if length(lam)<2
  lam1 = lam(1); lam2 = lam1;
else
  lam1 = lam(1); lam2 = lam(2);
end

[m,n] = size(X);
if nargin < 3
  order = 1;
end

% Here is what we do:
% Fit identity model X = I*Z with reqularization given above.
% In general B*Z can be calculated as kron(eye(n),B)*Z(:) and
% Z*B as kron(B',eye(m))*Z(:), so the augmented model matrix becomes
% [eye(m*n); kron(eye(n),B1); kron(B2',eye(m)] with "observations"
% [X(:); zeros(N,1)], with suitable N. Using sparse matrices
% this becomes:
Z = full(reshape(...
    [speye(m*n);...
     kron(speye(n),diff(speye(m),order).*lam1);...
     kron(diff(speye(n),order).*lam2,speye(m))] \ ...
    [X(:);sparse(n*(m-order)+m*(n-order),1)], ...
    m,n));
```
