## Supplementary material for "Quantifying non-communicable diseases’ burden in Egypt using State-Space model": S1 File: spectrum0.m

```
function s=spectrum0(x)
%SPECTRUM0 Spectral density at frequency zero
% spectrum0(x) spectral density at zero for columns of x

% ML, 2002
% $Revision: 1.3 $  $Date: 2003/05/07 12:22:19 $

[m,n]= size(x);
s = zeros(1,n);
for i=1:n
  spec = spectrum(x(:,i),m);
  s(i) = spec(1);
end
```
