## Supplementary material for "Quantifying non-communicable diseases’ burden in Egypt using State-Space model": S1 File: spectrum.m

```
function [y,f]=spectrum(x,nfft,nw)
%SPECTRUM Power spectral density using Hanning window
%  [y,f]=spectrum(x,nfft,nw) 

% See also: psd.m in Signal Processing Toolbox 

% Marko Laine <marko.laine@fmi.fi>
% $Revision: 1.4 $  $Date: 2012/09/27 11:47:40 $

if nargin < 2 | isempty(nfft)
  nfft = min(length(x),256);
end
if nargin < 3 | isempty(nw)
  nw = fix(nfft/4);
end
noverlap = fix(nw/2);

% Hanning window
w = .5*(1 - cos(2*pi*(1:nw)'/(nw+1)));
% Daniel
%w = [0.5;ones(nw-2,1);0.5];
n = length(x);
if n < nw
    x(nw)=0;  n=nw;
end
x = x(:);

k = fix((n-noverlap)/(nw-noverlap)); % no of windows
index = 1:nw;
kmu = k*norm(w)^2; % Normalizing scale factor
y = zeros(nfft,1);
for i=1:k
% xw = w.*detrend(x(index),'linear');
  xw = w.*x(index);
  index = index + (nw - noverlap);
  Xx = abs(fft(xw,nfft)).^2;
  y = y + Xx;
end

y = y*(1/kmu); % normalize

n2 = floor(nfft/2);
y  = y(1:n2);
f  = 1./n*(0:(n2-1));
```
