## Supplementary material for "Quantifying non-communicable diseases’ burden in Egypt using State-Space model": S1 File: acf.c

```
/* Matlab mex routine for acf */

#include <math.h>
#include "mex.h"

void mexFunction(int nout, mxArray *pout[], int nin, const mxArray *pin[])
{

  double *x;
  int maxlag;

  double sum, *acf, s2, m;
  int nx,i,lag;

  if (nin < 1) {
    mexErrMsgTxt("Needs at least 1 input parameter");
  } 

  x  = mxGetPr(pin[0]);
  nx = mxGetN(pin[0])*mxGetM(pin[0]);

  if (nin < 2) {
    maxlag = floor(10*log10(nx));
  } 
  else {
    maxlag = (int) mxGetPr(pin[1])[0];
  }
  if (maxlag<1) maxlag=1;
  if (maxlag>nx-1) maxlag=nx-1;

  /* mean */
  m = 0.0;
  for (i=0;i<nx;i++)
    m += x[i];
  m = m/nx;

  pout[0] = mxCreateDoubleMatrix(maxlag+1,1,mxREAL);
  acf = mxGetPr(pout[0]);

  for(lag = 0; lag <= maxlag; lag++) {
    sum = 0.0;
    for(i = 0; i < nx-lag; i++)
      sum += (x[i + lag] - m) * (x[i] - m);
    acf[lag] = sum/nx;
  }
  /* correlation  */
  s2 = acf[0];
  for(lag = 0; lag <= maxlag; lag++)
    acf[lag] = acf[lag]/s2;
  
}
```
