## Supplementary material for "Quantifying non-communicable diseases’ burden in Egypt using State-Space model": S1 File: alngam.f

```
c This file contains two algorithms for the logarithm of the gamma function.
c Algorithm AS 245 is the faster (but longer) and gives an accuracy of about
c 10-12 significant decimal digits except for small regions around X = 1 and
c X = 2, where the function goes to zero.
c The second algorithm is not part of the AS algorithms.   It is slower but
c gives 14 or more significant decimal digits accuracy, except around X = 1
c and X = 2.   The Lanczos series from which this algorithm is derived is
c interesting in that it is a convergent series approximation for the gamma
c function, whereas the familiar series due to De Moivre (and usually wrongly
c called Stirling's approximation) is only an asymptotic approximation, as
c is the true and preferable approximation due to Stirling.
c
c
c
      DOUBLE PRECISION FUNCTION ALNGAM(XVALUE, IFAULT)
C
C     ALGORITHM AS245  APPL. STATIST. (1989) VOL. 38, NO. 2
C
C     Calculation of the logarithm of the gamma function
C
      INTEGER IFAULT
      DOUBLE PRECISION ALR2PI, FOUR, HALF, ONE, ONEP5, R1(9), R2(9),
     +          R3(9), R4(5), TWELVE, X, X1, X2, XLGE, XLGST, XVALUE,
     +          Y, ZERO
C
C     Coefficients of rational functions
C
      DATA R1/-2.66685 51149 5D0, -2.44387 53423 7D1,
     +        -2.19698 95892 8D1,  1.11667 54126 2D1,
     +         3.13060 54762 3D0,  6.07771 38777 1D-1,
     +         1.19400 90572 1D1,  3.14690 11574 9D1,
     +         1.52346 87407 0D1/
      DATA R2/-7.83359 29944 9D1, -1.42046 29668 8D2,
     +         1.37519 41641 6D2,  7.86994 92415 4D1,
     +         4.16438 92222 8D0,  4.70668 76606 0D1,
     +         3.13399 21589 4D2,  2.63505 07472 1D2,
     +         4.33400 02251 4D1/
      DATA R3/-2.12159 57232 3D5,  2.30661 51061 6D5,
     +         2.74647 64470 5D4, -4.02621 11997 5D4,
     +        -2.29660 72978 0D3, -1.16328 49500 4D5,
     +        -1.46025 93751 1D5, -2.42357 40962 9D4,
     +        -5.70691 00932 4D2/
      DATA R4/ 2.79195 31791 8525D-1, 4.91731 76105 05968D-1,
     +         6.92910 59929 1889D-2, 3.35034 38150 22304D0,
     +         6.01245 92597 64103D0/
C
C     Fixed constants
C
      DATA ALR2PI/9.18938 53320 4673D-1/, FOUR/4.D0/, HALF/0.5D0/,
     +     ONE/1.D0/, ONEP5/1.5D0/, TWELVE/12.D0/, ZERO/0.D0/
C
C     Machine-dependant constants.
C     A table of values is given at the top of page 399 of the paper.
C     These values are for the IEEE double-precision format for which
C     B = 2, t = 53 and U = 1023 in the notation of the paper.
C
      DATA XLGE/5.10D6/, XLGST/1.D+305/
C
      X = XVALUE
      ALNGAM = ZERO
C
C     Test for valid function argument
C
      IFAULT = 2
      IF (X .GE. XLGST) RETURN
      IFAULT = 1
      IF (X .LE. ZERO) RETURN
      IFAULT = 0
C
C     Calculation for 0 < X < 0.5 and 0.5 <= X < 1.5 combined
C
      IF (X .LT. ONEP5) THEN
        IF (X .LT. HALF) THEN
          ALNGAM = -LOG(X)
          Y = X + ONE
C
C     Test whether X < machine epsilon
C
          IF (Y .EQ. ONE) RETURN
        ELSE
          ALNGAM = ZERO
          Y = X
          X = (X - HALF) - HALF
        END IF
        ALNGAM = ALNGAM + X * ((((R1(5)*Y + R1(4))*Y + R1(3))*Y
     +                + R1(2))*Y + R1(1)) / ((((Y + R1(9))*Y + R1(8))*Y
     +                + R1(7))*Y + R1(6))
        RETURN
      END IF
C
C     Calculation for 1.5 <= X < 4.0
C
      IF (X .LT. FOUR) THEN
        Y = (X - ONE) - ONE
        ALNGAM = Y * ((((R2(5)*X + R2(4))*X + R2(3))*X + R2(2))*X
     +              + R2(1)) / ((((X + R2(9))*X + R2(8))*X + R2(7))*X
     +              + R2(6))
        RETURN
      END IF
C
C     Calculation for 4.0 <= X < 12.0
C
      IF (X .LT. TWELVE) THEN
        ALNGAM = ((((R3(5)*X + R3(4))*X + R3(3))*X + R3(2))*X + R3(1)) /
     +            ((((X + R3(9))*X + R3(8))*X + R3(7))*X + R3(6))
        RETURN
      END IF
C
C     Calculation for X >= 12.0
C
      Y = LOG(X)
      ALNGAM = X * (Y - ONE) - HALF * Y + ALR2PI
      IF (X .GT. XLGE) RETURN
      X1 = ONE / X
      X2 = X1 * X1
      ALNGAM = ALNGAM + X1 * ((R4(3)*X2 + R4(2))*X2 + R4(1)) /
     +              ((X2 + R4(5))*X2 + R4(4))
      RETURN
      END
c
c
c
c
        double precision function lngamma(z, ier)
c
c       Uses Lanczos-type approximation to ln(gamma) for z > 0.
c       Reference:
c            Lanczos, C. 'A precision approximation of the gamma
c                    function', J. SIAM Numer. Anal., B, 1, 86-96, 1964.
c       Accuracy: About 14 significant digits except for small regions
c                 in the vicinity of 1 and 2.
c
c       Programmer: Alan Miller
c                   CSIRO Division of Mathematics & Statistics
c
c       N.B. It is assumed that the Fortran compiler supports long
c            variable names, including the underline character.   Some
c            compilers will not accept the 'implicit none' statement
c            below.
c
c       Latest revision - 17 April 1988
c
        implicit none
        double precision a(9), z, lnsqrt2pi, tmp
        integer ier, j
        data a/0.9999999999995183d0, 676.5203681218835d0,
     +         -1259.139216722289d0, 771.3234287757674d0,
     +         -176.6150291498386d0, 12.50734324009056d0,
     +         -0.1385710331296526d0, 0.9934937113930748d-05,
     +         0.1659470187408462d-06/
c
        data lnsqrt2pi/0.91893 85332 04672 7d0/
c
        if (z .le. 0.d0) then
          ier = 1
          return
        end if
        ier = 0
c
        lngamma = 0.d0
        tmp = z + 7.d0
        do 10 j = 9, 2, -1
          lngamma = lngamma + a(j)/tmp
          tmp = tmp - 1.d0
   10   continue
        lngamma = lngamma + a(1)
        lngamma = log(lngamma) + lnsqrt2pi - (z+6.5d0) +
     +                               (z-0.5d0)*log(z+6.5d0)
        end
```
