## Supplementary material for "Quantifying non-communicable diseases’ burden in Egypt using State-Space model": S1 File: alnorm.f

```
c This file includes the Applied Statistics algorithm AS 66 for calculating
c the tail area under the normal curve, and two alternative routines which
c give higher accuracy.   The latter have been contributed by Alan Miller of
c CSIRO Division of Mathematics & Statistics, Clayton, Victoria.   Notice
c that each function or routine has different call arguments.
c
c
      double precision function alnorm(x,upper)
c
c         Algorithm AS66 Applied Statistics (1973) vol22 no.3
c
c       Evaluates the tail area of the standardised normal curve
c       from x to infinity if upper is .true. or
c       from minus infinity to x if upper is .false.
c
      double precision zero,one,half
      double precision con,z,y,x
      double precision p,q,r,a1,a2,a3,b1,b2,c1,c2,c3,c4,c5,c6
      double precision d1,d2,d3,d4,d5
      logical upper,up
c*** machine dependent constants
      double precision ltone,utzero
      data zero/0.0d0/, one/1.0d0/, half/0.5d0/
      data ltone/7.0d0/,utzero/18.66d0/
      data con/1.28d0/
      data p/0.398942280444d0/,q/0.39990348504d0/,r/0.398942280385d0/   
      data a1/5.75885480458d0/,a2/2.62433121679d0/,a3/5.92885724438d0/  
      data b1/-29.8213557807d0/,b2/48.6959930692d0/
      data c1/-3.8052d-8/,c2/3.98064794d-4/,c3/-0.151679116635d0/
      data c4/4.8385912808d0/,c5/0.742380924027d0/,c6/3.99019417011d0/  
      data d1/1.00000615302d0/,d2/1.98615381364d0/,d3/5.29330324926d0/  
      data d4/-15.1508972451d0/,d5/30.789933034d0/
c
      up=upper
      z=x
      if(z.ge.zero)goto 10
      up=.not.up
      z=-z
   10 if(z.le.ltone.or.up.and.z.le.utzero)goto 20
      alnorm=zero
      goto 40
   20 y=half*z*z
      if(z.gt.con) goto 30
c
      alnorm=half-z*(p-q*y/(y+a1+b1/(y+a2+b2/(y+a3))))
      goto 40
   30 alnorm=r*dexp(-y)/(z+c1+d1/(z+c2+d2/(z+c3+d3/(z+c4+d4/(z+c5+d5/   
     2   (z+c6))))))
   40 if(.not.up)alnorm=one-alnorm
      return
      end
c
c
c
        SUBROUTINE NORMP(Z, P, Q, PDF)
C
C       Normal distribution probabilities accurate to 1.e-15.
C       Z = no. of standard deviations from the mean.
C       P, Q = probabilities to the left & right of Z.   P + Q = 1.
C       PDF = the probability density.
C
C       Based upon algorithm 5666 for the error function, from:
C       Hart, J.F. et al, 'Computer Approximations', Wiley 1968
C
C       Programmer: Alan Miller
C
C       Latest revision - 30 March 1986
C
        IMPLICIT DOUBLE PRECISION (A-H, O-Z)
        DATA P0, P1, P2, P3, P4, P5, P6/220.20 68679 12376 1D0,
     *    221.21 35961 69931 1D0, 112.07 92914 97870 9D0,
     *    33.912 86607 83830 0D0, 6.3739 62203 53165 0D0,
     *    .70038 30644 43688 1D0, .35262 49659 98910 9D-01/,
     *    Q0, Q1, Q2, Q3, Q4, Q5, Q6, Q7/440.41 37358 24752 2D0,
     *    793.82 65125 19948 4D0, 637.33 36333 78831 1D0,
     *    296.56 42487 79673 7D0, 86.780 73220 29460 8D0,
     *    16.064 17757 92069 5D0, 1.7556 67163 18264 2D0,
     *    .88388 34764 83184 4D-1/,
     *    CUTOFF/7.071D0/, ROOT2PI/2.5066 28274 63100 1D0/
C
        ZABS = ABS(Z)
C
C       |Z| > 37.
C
        IF (ZABS .GT. 37.D0) THEN
          PDF = 0.D0
          IF (Z .GT. 0.D0) THEN
            P = 1.D0
            Q = 0.D0
          ELSE
            P = 0.D0
            Q = 1.D0
          END IF
          RETURN
        END IF
C
C       |Z| <= 37.
C
        EXPNTL = EXP(-0.5D0*ZABS**2)
        PDF = EXPNTL/ROOT2PI
C
C       |Z| < CUTOFF = 10/sqrt(2).
C
        IF (ZABS .LT. CUTOFF) THEN
          P = EXPNTL*((((((P6*ZABS + P5)*ZABS + P4)*ZABS + P3)*ZABS +
     *          P2)*ZABS + P1)*ZABS + P0)/(((((((Q7*ZABS + Q6)*ZABS +
     *          Q5)*ZABS + Q4)*ZABS + Q3)*ZABS + Q2)*ZABS + Q1)*ZABS +
     *          Q0)
C
C       |Z| >= CUTOFF.
C
        ELSE
          P = PDF/(ZABS + 1.D0/(ZABS + 2.D0/(ZABS + 3.D0/(ZABS + 4.D0/
     *          (ZABS + 0.65D0)))))
        END IF
C
        IF (Z .LT. 0.D0) THEN
          Q = 1.D0 - P
        ELSE
          Q = P
          P = 1.D0 - Q
        END IF
        RETURN
        END
c
c
c
        SUBROUTINE NPROB(Z,P,Q,PDF)
        IMPLICIT DOUBLE PRECISION (A-H,O-Z)
C
C       P, Q = PROBABILITIES TO THE LEFT AND RIGHT OF Z
C       FOR THE STANDARD NORMAL DISTRIBUTION.
C       PDF  = THE PROBABILITY DENSITY FUNCTION
C
C       REFERENCE: ADAMS,A.G. AREAS UNDER THE NORMAL CURVE,
C       ALGORITHM 39, COMPUTER J., VOL. 12, 197-8, 1969.
C
C       LATEST REVISION - 23 JANUARY 1981
C
C********************************************************************
C
        DATA A0,A1,A2,A3,A4,A5,A6,A7/0.5D0, 0.398942280444D0,
     1  0.399903438504D0, 5.75885480458D0, 29.8213557808D0,
     2  2.62433121679D0, 48.6959930692D0, 5.92885724438D0/,
     3  B0,B1,B2,B3,B4,B5,B6,B7,B8,B9,B10,B11/0.398942280385D0,
     4  3.8052D-8, 1.00000615302D0, 3.98064794D-4, 1.98615381364D0,
     5  0.151679116635D0, 5.29330324926D0, 4.8385912808D0,
     6  15.1508972451D0, 0.742380924027D0, 30.789933034D0,
     7  3.99019417011D0/
C
        ZABS = ABS(Z)
        IF(ZABS.GT.12.7D0) GO TO 20
        Y = A0*Z*Z
        PDF = EXP(-Y)*B0
        IF(ZABS.GT.1.28D0) GO TO 10
C
C       Z BETWEEN -1.28 AND +1.28
C
        Q = A0-ZABS*(A1-A2*Y/(Y+A3-A4/(Y+A5+A6/(Y+A7))))
        IF(Z.LT.0.D0) GO TO 30
        P = 1.D0-Q
        RETURN
C
C       ZABS BETWEEN 1.28 AND 12.7
C
   10   Q = PDF/(ZABS-B1+B2/(ZABS+B3+B4/(ZABS-B5+B6/(ZABS+B7-B8/
     1  (ZABS+B9+B10/(ZABS+B11))))))
        IF(Z.LT.0.D0) GO TO 30
        P = 1.D0-Q
        RETURN
C
C       Z FAR OUT IN TAIL
C
   20   Q = 0.D0
        PDF = 0.D0
        IF(Z.LT.0.D0) GO TO 30
        P = 1.D0
        RETURN
C
C       NEGATIVE Z, INTERCHANGE P AND Q
C
   30   P = Q
        Q = 1.D0-P
        RETURN
        END
```
