## Supplementary material for "Quantifying non-communicable diseases’ burden in Egypt using State-Space model": S1 File: appstat.F90

```
!!! appstat moduuli
!!! matlab-nimet appstat rutiineille ja F90-kutsut
module appstat

  implicit none

  include 'appstat_inc.f90'

  integer, parameter :: Byte  = selected_int_kind(1)
  integer, parameter :: Short = selected_int_kind(4)
  integer, parameter :: Long  = selected_int_kind(8)

  integer, parameter :: Single = selected_real_kind(6)
  integer, parameter :: Double = selected_real_kind(15)

  integer, parameter :: dbl=Double
  integer, parameter, public :: ik4=Long


contains

  function norqf(x) result(q)
    implicit none
    double precision q, x
    integer ifault
    q =  ppnd(x,ifault)
  end function norqf

  function nordf(x) result(d)
    implicit none
    double precision d, x, p, q, pdf
    call normp(x, p, q, pdf)
    d = p
  end function nordf

  function fdf(x,df1,df2) result(p)
    implicit none
    double precision x, df1, df2, p
    integer ifault
    double precision a,b,beta

    a = df1/2.0d0
    b = df2/2.0d0
    beta = alngam(a,ifault)+alngam(b,ifault)-alngam(a+b,ifault)
    p = betain(x*df1/(df2+df1*x),a,b,beta,ifault)

  end function fdf

  function fqf(p,df1,df2) result(y)
    implicit none
    double precision p, df1, df2, y
    integer ifault
    double precision a, b, beta, z

    a = df1/2.0d0
    b = df2/2.0d0
    beta = alngam(a,ifault)+alngam(b,ifault)-alngam(a+b,ifault)
    z = xinbta(a,b,beta,p,ifault)
    y =  z*df2/(df1-df1*z)
    
  end function fqf

  function tdf(x,df) result(p)
    implicit none
    double precision x, df, p
    integer ifault
    double precision a,b,beta

    a = df/2.0d0
    b = 0.5d0
    beta = alngam(a,ifault)+alngam(b,ifault)-alngam(a+b,ifault)

    if (x<0.0d0) then
       p = betain(df/(df+x*x),a,b,beta,ifault)/2.0d0
    elseif (x == 0.0d0) then
       p = 0.5d0
    else
       p = 1.0d0 - betain(df/(df+x*x),a,b,beta,ifault)/2.0d0
    end if

  end function tdf


  function tqf(p,df) result(y)
    implicit none
    double precision p, df, y

    double precision a,b,beta,alpha,z
    integer ifault
    a = df/2.0d0
    b = 0.5d0
    beta = alngam(a,ifault)+alngam(b,ifault)-alngam(a+b,ifault)

    if (p<0.5d0) then
       alpha = 2.0*p
       z = xinbta(a,b,beta,alpha,ifault)
       y = -dsqrt(df/z-df)
    else
       alpha = 2.0d0*(1.0d0-p)
       z = xinbta(a,b,beta,alpha,ifault)
       y = dsqrt(df/z-df)
    end if

  end function tqf
  
  !! sort x in place
  subroutine sort(x)
    implicit none
    double precision, intent(inout) :: x(:)
    integer n
    double precision y(size(x))
    integer index(size(x))
    integer i
    n = size(x)

    call sortrx(n,x,index)
    do i=1,n
       y(i) = x(index(i))
    enddo
    do i=1,n
       x(i) = y(i)
    enddo
  end subroutine sort


  function median(x) result(m)
    implicit none
    double precision, intent(in) :: x(:)
    double precision :: m
    double precision :: y(size(x)), ind(size(x)), p
    integer ::n 
    
    n = size(x)    
    y = x
    call sort(y)
    ind = seq(n)
    p = 0.5d0
    m = interp1(ind,y,(n-1.0d0)*p+1.0d0)

  end function median

  function mean(x) result(m)
    implicit none
    double precision, intent(in) :: x(:)
    double precision :: m
    m = sum(x)/size(x)
  end function mean

  function seq(n) result(x)
    implicit none
    integer:: n
    double precision:: x(n)
    integer i
    do i=1,n
       x(i) = dble(i)
    end do

  end function seq

!!! linspace
  function linspace(a,b,n) result(y)
    implicit none
    real(kind=dbl), intent(in) :: a, b
    integer, intent(in) :: n
    real(kind=dbl), dimension(n) :: y

    integer :: i
    real(kind=dbl) :: step

    step = (b-a)/(n-1.0d0)
    y(1) = a
    do i=2,n
       y(i) = y(i-1) + step
    end do
  end function linspace


!!! linear interpolation
  function interp1(x,y,xin) result(yout)
    implicit none
    real(kind=dbl) :: x(:), y(:), xin
    real(kind=dbl) :: yout

    integer :: n, il, iu, im
    real(kind=dbl) :: x1, x2, y1, y2

    n = size(x,1)
    if (size(y,1) .ne. n) then
       stop 'wrong lenghts in interp1'
    end if

    !!  find location by bisection
    il=1
    iu=n
    do while (iu-il>1)
       im = floor((iu+il)/2.0)
       if (xin>x(im)) then
          il=im
       else
          iu=im
       end if
    end do
    x1 = x(il)
    x2 = x(iu)
    y1 = y(il)
    y2 = y(iu)
    ! linear interpolation 
    yout = y1 + (y2-y1)/(x2-x1)*(xin-x1) 
  end function interp1


end module appstat
```
