## Supplementary material for "Quantifying non-communicable diseases’ burden in Egypt using State-Space model": S1 File: appstat_inc.f90

```
interface 

   double precision function ppnd (p, ifault)
     implicit none
     double precision p
     integer ifault
   end function ppnd

   subroutine normp(x, p, q, pdf)
     implicit none
     double precision x,p,q,pdf
   end subroutine normp

   subroutine sortrx(n,data,index)
     implicit none
     integer n
     double precision, intent(in) :: data(n)
     integer, intent(out) :: index(n)
   end subroutine sortrx

   double precision function betain(x, p, q, beta, ifault)
     implicit none
     double precision x,p,q,beta,alpha
     integer ifault
   end function betain

   double precision function xinbta(p,q,beta,alpha,ifault)
     implicit none
     double precision p,q,beta,alpha
     integer ifault
   end function xinbta

   double precision function alngam(xvalue, ifault)
     implicit none
     double precision xvalue
     integer ifault
   end function alngam

end interface
```
