## Supplementary material for "Quantifying non-communicable diseases’ burden in Egypt using State-Space model": S1 File: appstat_test.F90

```
program appstat_test

  use appstat

  implicit none

  double precision, dimension(5) :: x = (/1.0,2.3,0.1, 5.4, 5.5/)

  write(*,*) ' norqf', norqf(0.975d0)

  write(*,*) ' nordf', nordf(0.0d0)


  write(*,*) ' median ', median(x)
  write(*,*) ' mean ', mean(x)

  write(*,*) 'fdf', fdf(0.975d0,3.0d0,4.0d0)
  write(*,*) 'fqf', fqf(0.51235d0,3.0d0,4.0d0)

  write(*,*) 'tqf', tqf(0.975d0,3.0d0)
  write(*,*) 'tdf', tdf(3.182446d0,3.0d0)


end program appstat_test
```
