## Supplementary material for "Quantifying non-communicable diseases’ burden in Egypt using State-Space model": S1 File: betain.f

```
      double precision function betain(x, p, q, beta, ifault)
      implicit double precision (a-h, o-z)
c
c     algorithm as 63  appl. statist. (1973), vol.22, no.3
c
c     computes incomplete beta function ratio for arguments
c     x between zero and one, p and q positive.
c     log of complete beta function, beta, is assumed to be known
c
      logical indx
c
c     define accuracy and initialise
c
      data zero/0.0d0/, one/1.0d0/, acu/0.1d-14/
      betain=x
c
c     test for admissibility of arguments
c
      ifault=1
      if(p.le.zero .or. q.le.zero) return
      ifault=2
      if(x.lt.zero .or. x.gt.one) return
      ifault=0
      if(x.eq.zero .or. x.eq. one) return
c
c     change tail if necessary and determine s
c
      psq=p+q
      cx=one-x
      if(p.ge.psq*x) goto 1
      xx=cx
      cx=x
      pp=q
      qq=p
      indx=.true.
      goto 2
    1 xx=x
      pp=p
      qq=q
      indx=.false.
    2 term=one
      ai=one
      betain=one
      ns=qq+cx*psq
c
c     user soper's reduction formulae.
c
      rx=xx/cx
    3 temp=qq-ai
      if(ns.eq.0) rx=xx
    4 term=term*temp*rx/(pp+ai)
      betain=betain+term
      temp=abs(term)
      if(temp.le.acu .and. temp.le.acu*betain) goto 5
      ai=ai+one
      ns=ns-1
      if(ns.ge.0) goto 3
      temp=psq
      psq=psq+one
      goto 4
c
c     calculate result
c
    5 betain=betain*exp(pp*log(xx)+(qq-one)*log(cx)-beta)/pp
      if(indx) betain=one-betain
      return
      end
```
