## Supplementary material for "Quantifying non-communicable diseases’ burden in Egypt using State-Space model": S1 File: chi2nc.f

```
      double precision FUNCTION CHI2NC(X, F, THETA, IFAULT)
C
C       ALGORITHM AS 275 APPL.STATIST. (1992), VOL.41, NO.2
C
C       Computes the noncentral chi-square distribution function
C       with positive real degrees of freedom f and nonnegative
C       noncentrality parameter theta
C
C Alternations by Marko Laine:
c alogam > lngamma
c declared as double precision
c added subroutine for S-plus .Fortran
      implicit none
      double precision X, F, THETA
      INTEGER IFAULT
C
      INTEGER ITRMAX
      LOGICAL FLAG
      double precision ERRMAX, ZERO, ONE, TWO, LAM, N, U, V, X2, 
     *     F2, T, TERM, BOUND, lngamma
C
      EXTERNAL lngamma
C
      DATA ERRMAX, ITRMAX / 1.0E-6, 50 /
      DATA ZERO, ONE, TWO / 0.0, 1.0, 2.0 /
C
      CHI2NC = X
      IFAULT = 2
      IF (F .LE. ZERO .OR. THETA .LT. ZERO) RETURN
      IFAULT = 3
      IF (X .LT. ZERO) RETURN
      IFAULT = 0
      IF (X .EQ. ZERO) RETURN
      LAM = THETA / TWO
C
C       Evaluate the first term
C
      N = ONE
      U = EXP(-LAM)
      V = U
      X2 = X / TWO
      F2 = F / TWO
      T = X2 ** F2 * EXP(-X2) / EXP(lngamma((F2 + ONE), IFAULT))
C
C       There is no need to test IFAULT si
C       already been checked
C
      TERM = V * T
      CHI2NC = TERM
C
C       Check if (f+2n) is greater than x
C
      FLAG = .FALSE.
   10 IF ((F + TWO * N - X) .LE. ZERO) GO TO 30
C
C       Find the error bound and check for convergence
C
      FLAG = .TRUE.
   20 BOUND = T * X / (F + TWO * N - X)
      IF (BOUND .GT. ERRMAX .AND. INT(N) .LE. ITRMAX) GO TO 30
      IF (BOUND .GT. ERRMAX) IFAULT = 1
      RETURN
C
C       Evaluate the next term of the expansion and then the
C       partial sum
C
   30 U = U * LAM / N
      V = V + U
      T = T * X / (F + TWO * N)
      TERM = V * T
      CHI2NC = CHI2NC + TERM
      N = N + ONE
      IF (FLAG) GO TO 20
      GO TO 10
C
      END

      subroutine CHI2NCs(X, n, F, THETA, IFAULT, retval)
      implicit none
      integer n, ifault(n), i
      double precision x(n), f(n), theta(n), retval(n), chi2nc
      external chi2nc
      do 10 i=1,n
         retval(i) = CHI2NC(X(i), F(i), THETA(i), IFAULT(i))
 10   continue
      end
```
