## Supplementary material for "Quantifying non-communicable diseases’ burden in Egypt using State-Space model": S1 File: chiqf.f

```
      function chiqf(p,df,ifault)
      implicit none
      real*8 chiqf
      real*8 p, df
      integer ifault

      real*8 ppchi2, alngam
      external ppchi2, alngam

      real*8 g

      ifault = 0.0d0
      g = alngam(df/2.0d0,ifault)
      chiqf = ppchi2(p, df, g, ifault)

      return
      end
```
