## Supplementary material for "Quantifying non-communicable diseases’ burden in Egypt using State-Space model": S1 File: distribs.c

```
/* MEX-file for several (noncentral) distributions */
/* most of them come from IMSL-library */
/* works now on unix with some netlib routines */
#include <math.h>
#include <string.h>
#include "mex.h"

#ifdef sun
 void MAIN_(){} /* Dummy MAIN for sun FORTRAN */
#endif
#ifdef __GNUC__
/* void MAIN__(){} Dummy MAIN for Linux_FORTRAN */
#endif

#ifdef MSC
 #define FFUNCALL __stdcall
 #define FFUNPTR __stdcall
#else
 #define FFUNCALL 
 #define FFUNPTR *
#endif

 /* IMSL error routine */
#ifdef MSC
 #define ERSETNAME ERSET
#else
 #define ERSETNAME erset_
#endif

extern void FFUNCALL ERSETNAME(
int *iersvr, int *ipact, int *isact
);

/* Routine prototypes */
extern double FFUNCALL 
#ifdef MSC
 DTNDF(
#else
 dtndf_(
#endif
double *t,
int *idf,
double *delta
);

extern double FFUNCALL 
#ifdef MSC
 DTNIN(
#else
 dtnin_(
#endif
double *p,
int *idf,
double *delta
);


extern double FFUNCALL 
#ifdef MSC
 DCSNDF(
#else
 dcsndf_(
#endif
double *chsq,
double *df,
double *alam
);

extern double FFUNCALL 
#ifdef MSC
 DCSNIN(
#else
 dcsnin_(
#endif
double *p,
double *df,
double *alam
);

extern double FFUNCALL 
#ifdef MSC
 DRNGAM(
#else
 drngam_(
#endif
int *nr,
double *a,
double *r
);

extern double FFUNCALL 
#ifdef MSC
 DGAMDF(
#else
 dgamdf_(
#endif
double *x,
double *a
);

extern double FFUNCALL 
#ifdef MSC
 DGAMIN(
#else
 dgamin_(
#endif
double *p,
double *a
);

extern double FFUNCALL 
#ifdef MSC
 DRNSTT(
#else
 drnstt_(
#endif
int *nr,
double *df,
double *r
);

extern double FFUNCALL 
#ifdef MSC
 RNPOI(
#else
 rnpoi_(
#endif
int *nr,
float *theta,
int *i
);

extern double FFUNCALL 
#ifdef MSC
 DFDF(
#else
 dfdf_(
#endif
double *f,
double *dfn,
double *dfd
);

extern double FFUNCALL 
#ifdef MSC
 DFIN(
#else
 dfin_(
#endif
double *p,
double *dfn,
double *dfd
);

 /* apstat */
extern double FFUNCALL 
#ifdef MSC
 DNCF(
#else
 dncf_(
#endif
double *f,
double *df1,
double *df2,
double *ncp,
int *ifault
);


 /* other */
extern double FFUNCALL 
dsgamma_(double *a);

extern double FFUNCALL 
chi2nc_(double *x, double *f, double *theta, int *ifault);

extern double FFUNCALL 
tnc_(double *t, double *df, double *delta, int *ifault);

extern double FFUNCALL 
xinbta_(double *p, double *q, double *beta, double *alpha, int *ifault);

extern double FFUNCALL 
dfqf_(double *p, double *df1, double *df2, int *ifault);

extern double FFUNCALL 
gammad_(double *x, double *p, int *ifault);

extern double FFUNCALL
chiqf_(double *p, double *df, int *ifault);

void mexFunction(int nout, mxArray *pout[], int nin, const mxArray *pin[])
{
  int i,j,k,l,m,n,mn;
  double *x, y;
  int iersvr=0, ipact=0, isact=0;
  double *t,*p, df, df1, df2, *chisq, *a, *r, *f;
  float stheta;
  int *ir;
  int idf, ifault;
  double delta, alam;
  char  distr[20];

/* Check the number of input and output arguments */
  if (nin < 1 || (!mxIsChar(pin[0]))) {
    mexErrMsgTxt("Invalid arguments to distribs");
  }

  /* set IMSL errors. Not to stop. */
#ifdef MSC
  ERSETNAME(&iersvr,&ipact,&isact);
#endif
  
  mxGetString(pin[0],distr,20);
  /*  mexSetTrapFlag(0);*/

  /* T */
  if (!strcmp(distr,"tdf")) {
    if (nin != 4) {
      mexErrMsgTxt("4 input parameters needed");
    } else if ((nout > 1)) {
      mexErrMsgTxt("1 output argument only");
    }
    t = mxGetPr(pin[1]);
    m = mxGetM(pin[1]);
    n = mxGetN(pin[1]);
#ifdef MSC
    idf = (int) (mxGetPr(pin[2]))[0];
#else
    df = (double) (mxGetPr(pin[2]))[0];
#endif
    delta = (double) (mxGetPr(pin[3]))[0];
    pout[0] = mxCreateDoubleMatrix(m,n,mxREAL);
    x = mxGetPr(pout[0]);
#ifdef MSC
    for (i=0;i<n*m;i++) {
      x[i] = DTNDF(&t[i],&idf,&delta);
    }
#else
    /* dtndf_(&t[i],&idf,&delta); */
    for (i=0;i<n*m;i++) {
      x[i] = tnc_(&t[i], &df, &delta, &ifault);
      if (ifault != 0) {
        x[i] = mxGetNaN();
      }
    }
#endif
  }  
  else if (!strcmp(distr,"tin")) {
    if (nin != 4) {
      mexErrMsgTxt("4 input parameters needed");
    } else if ((nout > 1)) {
      mexErrMsgTxt("1 output argument only");
    }
    p = mxGetPr(pin[1]);
    m = mxGetM(pin[1]);
    n = mxGetN(pin[1]);
#ifdef MSC
    idf = (int) (mxGetPr(pin[2]))[0];
#else
    df = (double) (mxGetPr(pin[2]))[0];
#endif
    delta = (double) (mxGetPr(pin[3]))[0];
    pout[0] = mxCreateDoubleMatrix(m,n,mxREAL);
    x = mxGetPr(pout[0]);
#ifdef MSC
    for (i=0;i<n*m;i++) {
      x[i] = DTNIN(&p[i],&idf,&delta);
    }
#else
  /*    dtnin_(&p[i],&idf,&delta); */
    /* puuttuu */
        mexErrMsgTxt("Distribution not available in unix");
#endif
  }
  else if (!strcmp(distr,"tr")) {
    if (nin != 4) {
      mexErrMsgTxt("3 input parameters needed");
    } else if ((nout > 1)) {
      mexErrMsgTxt("1 output argument only");
    }
    m = (int) (mxGetPr(pin[1]))[0];
    n = (int) (mxGetPr(pin[2]))[0];
    a = mxGetPr(pin[3]);
    mn=n*m;
    pout[0] = mxCreateDoubleMatrix(m,n,mxREAL);
    r = mxGetPr(pout[0]);
#ifdef MSC
    DRNSTT(&mn,a,r);
#else
    /* drnstt_(&mn,a,r); */
    mexErrMsgTxt("Distribution not available in unix");
#endif
  }

  /* CHI SQUARED */
  else if (!strcmp(distr,"chidf")) {
    if (nin != 4) {
      mexErrMsgTxt("3 input parameters needed");
    } else if ((nout > 1)) {
      mexErrMsgTxt("1 output argument only");
    }
    chisq = mxGetPr(pin[1]);
    m = mxGetM(pin[1]);
    n = mxGetN(pin[1]);
    df = (double) (mxGetPr(pin[2]))[0];
    alam = (double) (mxGetPr(pin[3]))[0];
    pout[0] = mxCreateDoubleMatrix(m,n,mxREAL);
    x = mxGetPr(pout[0]);
#ifdef MSC
    for (i=0;i<n*m;i++) {
      x[i] = DCSNDF(&chisq[i],&df,&alam);
    }
#else
    /* dcsndf_(&chisq[i],&df,&alam); */
    /* mexErrMsgTxt("Distribution not available in unix");*/
    for (i=0;i<n*m;i++) {
      x[i] = chi2nc_(&chisq[i], &df, &alam, &ifault);
      if (ifault != 0) {
        x[i] = mxGetNaN();
      }
    }
#endif
  }
  else if (!strcmp(distr,"chiin")) {
    if (nin != 4) {
      mexErrMsgTxt("3 input parameters needed");
    } else if ((nout > 1)) {
      mexErrMsgTxt("1 output argument only");
    }
    p = mxGetPr(pin[1]);
    m = mxGetM(pin[1]);
    n = mxGetN(pin[1]);
    df = (double) (mxGetPr(pin[2]))[0];
    alam = (double) (mxGetPr(pin[3]))[0];
    pout[0] = mxCreateDoubleMatrix(m,n,mxREAL);
    x = mxGetPr(pout[0]);
#ifdef MSC
    for (i=0;i<n*m;i++) {
      x[i] = DCSNIN(&p[i],&df,&alam);
    }
#else
    for (i=0;i<n*m;i++) {
      x[i] = chiqf_(&p[i],&df,&ifault);
      if (ifault != 0) {
        x[i] = mxGetNaN();
      }
    }
      /*       dcsnin_(&p[i],&df,&alam); */
#endif
  }    

  /* GAMMA */
  else if (!strcmp(distr,"gammadf")) {
    if (nin != 3) {
      mexErrMsgTxt("3 input parameters needed");
    } else if ((nout > 1)) {
      mexErrMsgTxt("1 output argument only");
    }
    x = mxGetPr(pin[1]);
    m = mxGetM(pin[1]);
    n = mxGetN(pin[1]);
    a = mxGetPr(pin[2]);
    pout[0] = mxCreateDoubleMatrix(m,n,mxREAL);
    r = mxGetPr(pout[0]);
#ifdef MSC
    for (i=0;i<n*m;i++) {
      r[i] = DGAMDF(&x[i],a);
    }
#else
    for (i=0;i<n*m;i++) {
      r[i] = gammad_(&x[i],a,&ifault);
      if (ifault != 0) {
        r[i] = mxGetNaN();
      }
    }
      /*  dgamdf_(&x[i],a); */
#endif
  }    
  else if (!strcmp(distr,"gammain")) {
    if (nin != 3) {
      mexErrMsgTxt("3 input parameters needed");
    } else if ((nout > 1)) {
      mexErrMsgTxt("1 output argument only");
    }
    x = mxGetPr(pin[1]);
    m = mxGetM(pin[1]);
    n = mxGetN(pin[1]);
    a = mxGetPr(pin[2]);
    pout[0] = mxCreateDoubleMatrix(m,n,mxREAL);
    r = mxGetPr(pout[0]);
#ifdef MSC
    for (i=0;i<n*m;i++) {
      r[i] = DGAMIN(&x[i],a);
    }
#else
      /*       dgamin_(&x[i],a); */
    mexErrMsgTxt("Distribution not available in unix");
#endif
  }    
  else if (!strcmp(distr,"gammar")) {
    if (nin != 4) {
      mexErrMsgTxt("3 input parameters needed");
    } else if ((nout > 1)) {
      mexErrMsgTxt("1 output argument only");
    }
    m = (int) (mxGetPr(pin[1]))[0];
    n = (int) (mxGetPr(pin[2]))[0];
    a = mxGetPr(pin[3]);
    mn=n*m;
    pout[0] = mxCreateDoubleMatrix(m,n,mxREAL);
    r = mxGetPr(pout[0]);
#ifdef MSC
    DRNGAM(&mn,a,r);
#else
    /*    drngam_(&mn,a,r); */
    for (i=0;i<n*m;i++)
      r[i]=dsgamma_(a);

#endif
  }    

  /* Poisson */
  else if (!strcmp(distr,"poir")) {
    if (nin != 4) {
      mexErrMsgTxt("3 input parameters needed");
    } else if ((nout > 1)) {
      mexErrMsgTxt("1 output argument only");
    }
    m = (int) (mxGetPr(pin[1]))[0];
    n = (int) (mxGetPr(pin[2]))[0];
    a = mxGetPr(pin[3]);
    stheta = (float) *a;
    mn=n*m;
    pout[0] = mxCreateDoubleMatrix(m,n,mxREAL);
    r = mxGetPr(pout[0]);
    ir = (int *) mxCalloc(mn,sizeof(int));
#ifdef MSC
    RNPOI(&mn,&stheta,ir);
#else
    /*    rnpoi_(&mn,&stheta,ir); */
    mexErrMsgTxt("Distribution not available in unix");
#endif
    
    for (i=0;i<mn;i++) {
      r[i] = (double) ir[i];
    }
    mxFree(ir);
  }    

  /* F quantile */
  else if (!strcmp(distr,"fqf")) {
    if (nin != 4) {
      mexErrMsgTxt("3 input parameters needed for fqf");
    } else if ((nout > 1)) {
      mexErrMsgTxt("1 output argument only");
    }
    p = mxGetPr(pin[1]);
    m = mxGetM(pin[1]);
    n = mxGetN(pin[1]);
    df1 = (double) (mxGetPr(pin[2]))[0];
    df2 = (double) (mxGetPr(pin[3]))[0];
    pout[0] = mxCreateDoubleMatrix(m,n,mxREAL);
    x = mxGetPr(pout[0]);
#ifdef MSC
    for (i=0;i<n*m;i++) {
      x[i] =  DFIN(&p[i],&df1,&df2);
    }
#else
    /* dfin_(&p[i],&df1,&df2); */
    for (i=0;i<n*m;i++) {
      x[i] = dfqf_(&(p[i]), &df1, &df2, &ifault);
      if (ifault != 0) {
        x[i] = mxGetNaN();
      }
    }
#endif
  }


  /* F distribution */
  else if (!strcmp(distr,"fdf")) {
    if (nin != 4) {
      mexErrMsgTxt("3 input parameters needed for fdf");
    } else if ((nout > 1)) {
      mexErrMsgTxt("1 output argument only");
    }
    f = mxGetPr(pin[1]);
    m = mxGetM(pin[1]);
    n = mxGetN(pin[1]);
    df1 = (double) (mxGetPr(pin[2]))[0];
    df2 = (double) (mxGetPr(pin[3]))[0];
    pout[0] = mxCreateDoubleMatrix(m,n,mxREAL);
    x = mxGetPr(pout[0]);
#ifdef MSC
    for (i=0;i<n*m;i++) {
      x[i] = DFDF(&f[i],&df1,&df2);
    }
#else
      /*       dfdf_(&f[i],&df1,&df2,&alam); */
        mexErrMsgTxt("Distribution not available in unix");
#endif
  }

  /* noncentral F  */
  else if (!strcmp(distr,"fdfnc")) {
    if (nin != 5) {
      mexErrMsgTxt("4 input parameters needed for fdf");
    } else if ((nout > 1)) {
      mexErrMsgTxt("1 output argument only");
    }
    f = mxGetPr(pin[1]);
    m = mxGetM(pin[1]);
    n = mxGetN(pin[1]);
    df1 = (double) (mxGetPr(pin[2]))[0];
    df2 = (double) (mxGetPr(pin[3]))[0];
    alam = (double) (mxGetPr(pin[4]))[0];
    pout[0] = mxCreateDoubleMatrix(m,n,mxREAL);
    x = mxGetPr(pout[0]);
    for (i=0;i<n*m;i++) {
      if (mxIsNaN(f[i])) {
          x[i] = mxGetNaN();        
      }
      else {
#ifdef MSC
        x[i] = DNCF(&f[i],&df1,&df2,&alam,&ifault);
#else
        x[i] = dncf_(&f[i],&df1,&df2,&alam,&ifault);
#endif
        if (ifault != 0) {
          if (ifault == 1) { /* no convergence */
            if (x[i] < 1.0e-3) { /* maybe still close enough to 0 */
              x[i] = 0.0;
            }
            else {
              x[i] = mxGetNaN();          
            }
          }
          else {
            x[i] = mxGetNaN();
          }
	}
      }
    }
  }


  /* ELSE */
  else {
    mexErrMsgTxt("Unknown distribution");
  }
}
```
