## Supplementary material for "Quantifying non-communicable diseases’ burden in Egypt using State-Space model": S1 File: dpchev_.c

```
/* MEX-file generated by genmex */
#include <math.h>
#include "mex.h"

void MAIN_(){} /* Dummy MAIN for FORTRAN */
#ifdef __GNUC__
/* void MAIN__(){} /* Dummy MAIN for Linux_FORTRAN */
#endif
static char user_routine_name[20][64];

#ifdef MSC
 #define FFUNCALL __stdcall
 #define FFUNPTR __stdcall
 #define ROUTNAME DPCHEV
#else
 #define FFUNCALL 
 #define FFUNPTR *
 #define ROUTNAME dpchev_
#endif


/* Routine prototype */
extern void FFUNCALL ROUTNAME(
int *n,
double *x,
double *f,
double *d,
int *nval,
double *xval,
double *fval,
double *dval,
int *ierr
);

/* Argument declaration are global so their values    */
/* can be referred in (possible) argument subprograms */
static int *n;
static double *x;
static double *f;
static double *d;
static int *nval;
static double *xval;
static double *fval;
static double *dval;
static int *ierr;


void mexFunction(int gm_nout, mxArray *gm_pout[], int gm_nin, const mxArray *gm_pin[])
{
  int gm_i,gm_j,gm_k,gm_l,gm_m,gm_n;
  double gm_ux_x;

/* Check the number of input and output arguments */
  if (gm_nin != 9) {
    mexErrMsgTxt("Needs 9 input parameters");
  } else if ((gm_nout != 9)) {
    mexErrMsgTxt("Needs 9 output argument");
  }

  gm_l = mxGetM(gm_pin[0])*mxGetN(gm_pin[0]);
  n = (int *) mxCalloc(gm_l,sizeof(int));
  for (gm_i=0;gm_i<gm_l;gm_i++) {
    n[gm_i] = (int) (mxGetPr(gm_pin[0]))[gm_i];
  }
  x = mxGetPr(gm_pin[1]);
  f = mxGetPr(gm_pin[2]);
  d = mxGetPr(gm_pin[3]);
  gm_l = mxGetM(gm_pin[4])*mxGetN(gm_pin[4]);
  nval = (int *) mxCalloc(gm_l,sizeof(int));
  for (gm_i=0;gm_i<gm_l;gm_i++) {
    nval[gm_i] = (int) (mxGetPr(gm_pin[4]))[gm_i];
  }
  xval = mxGetPr(gm_pin[5]);
  fval = mxGetPr(gm_pin[6]);
  dval = mxGetPr(gm_pin[7]);
  gm_l = mxGetM(gm_pin[8])*mxGetN(gm_pin[8]);
  ierr = (int *) mxCalloc(gm_l,sizeof(int));
  for (gm_i=0;gm_i<gm_l;gm_i++) {
    ierr[gm_i] = (int) (mxGetPr(gm_pin[8]))[gm_i];
  }

 /* Ready to call the routine */
  mexSetTrapFlag(0);
#ifdef MSC
  DPCHEV(n,x,f,d,nval,xval,fval,dval,ierr);
#else
  dpchev_(n,x,f,d,nval,xval,fval,dval,ierr);
#endif

  gm_n = mxGetN(gm_pin[0]);
  gm_m = mxGetM(gm_pin[0]);
  gm_pout[0] = mxCreateDoubleMatrix(gm_m,gm_n,mxREAL);
  gm_l = gm_n*gm_m;
  for (gm_i=0;gm_i<gm_l;gm_i++) {
     (mxGetPr(gm_pout[0]))[gm_i] = (double) n[gm_i];
  }
  mxFree(n);

  gm_n = mxGetN(gm_pin[1]);
  gm_m = mxGetM(gm_pin[1]);
  gm_pout[1] = mxCreateDoubleMatrix(gm_m,gm_n,mxREAL);
  gm_l = gm_n*gm_m;
  for (gm_i=0;gm_i<gm_l;gm_i++) {
     (mxGetPr(gm_pout[1]))[gm_i] = x[gm_i];
  }

  gm_n = mxGetN(gm_pin[2]);
  gm_m = mxGetM(gm_pin[2]);
  gm_pout[2] = mxCreateDoubleMatrix(gm_m,gm_n,mxREAL);
  gm_l = gm_n*gm_m;
  for (gm_i=0;gm_i<gm_l;gm_i++) {
     (mxGetPr(gm_pout[2]))[gm_i] = f[gm_i];
  }

  gm_n = mxGetN(gm_pin[3]);
  gm_m = mxGetM(gm_pin[3]);
  gm_pout[3] = mxCreateDoubleMatrix(gm_m,gm_n,mxREAL);
  gm_l = gm_n*gm_m;
  for (gm_i=0;gm_i<gm_l;gm_i++) {
     (mxGetPr(gm_pout[3]))[gm_i] = d[gm_i];
  }

  gm_n = mxGetN(gm_pin[4]);
  gm_m = mxGetM(gm_pin[4]);
  gm_pout[4] = mxCreateDoubleMatrix(gm_m,gm_n,mxREAL);
  gm_l = gm_n*gm_m;
  for (gm_i=0;gm_i<gm_l;gm_i++) {
     (mxGetPr(gm_pout[4]))[gm_i] = (double) nval[gm_i];
  }
  mxFree(nval);

  gm_n = mxGetN(gm_pin[5]);
  gm_m = mxGetM(gm_pin[5]);
  gm_pout[5] = mxCreateDoubleMatrix(gm_m,gm_n,mxREAL);
  gm_l = gm_n*gm_m;
  for (gm_i=0;gm_i<gm_l;gm_i++) {
     (mxGetPr(gm_pout[5]))[gm_i] = xval[gm_i];
  }

  gm_n = mxGetN(gm_pin[6]);
  gm_m = mxGetM(gm_pin[6]);
  gm_pout[6] = mxCreateDoubleMatrix(gm_m,gm_n,mxREAL);
  gm_l = gm_n*gm_m;
  for (gm_i=0;gm_i<gm_l;gm_i++) {
     (mxGetPr(gm_pout[6]))[gm_i] = fval[gm_i];
  }

  gm_n = mxGetN(gm_pin[7]);
  gm_m = mxGetM(gm_pin[7]);
  gm_pout[7] = mxCreateDoubleMatrix(gm_m,gm_n,mxREAL);
  gm_l = gm_n*gm_m;
  for (gm_i=0;gm_i<gm_l;gm_i++) {
     (mxGetPr(gm_pout[7]))[gm_i] = dval[gm_i];
  }

  gm_n = mxGetN(gm_pin[8]);
  gm_m = mxGetM(gm_pin[8]);
  gm_pout[8] = mxCreateDoubleMatrix(gm_m,gm_n,mxREAL);
  gm_l = gm_n*gm_m;
  for (gm_i=0;gm_i<gm_l;gm_i++) {
     (mxGetPr(gm_pout[8]))[gm_i] = (double) ierr[gm_i];
  }
  mxFree(ierr);


}
```
