## Supplementary material for "Quantifying non-communicable diseases’ burden in Egypt using State-Space model": S1 File: dranf.f90

```
! one uniform deviate
function dranf() result(u)
  implicit none
  real(kind=8) :: u
  call random_number(u)
  return
end function dranf
```
