## Supplementary material for "Quantifying non-communicable diseases’ burden in Egypt using State-Space model": S1 File: dsexpo.f

```
      REAL*8 FUNCTION dsexpo()
c mods by ML, double precision, dranf
	IMPLICIT INTEGER (I-N), REAL*8 (A-H, O-Z)
C**********************************************************************C
C                                                                      C
C                                                                      C
C     (STANDARD-)  E X P O N E N T I A L   DISTRIBUTION                C
C                                                                      C
C                                                                      C
C**********************************************************************C
C**********************************************************************C
C                                                                      C
C     FOR DETAILS SEE:                                                 C
C                                                                      C
C               AHRENS, J.H. AND DIETER, U.                            C
C               COMPUTER METHODS FOR SAMPLING FROM THE                 C
C               EXPONENTIAL AND NORMAL DISTRIBUTIONS.                  C
C               COMM. ACM, 15,10 (OCT. 1972), 873 - 882.               C
C                                                                      C
C     ALL STATEMENT NUMBERS CORRESPOND TO THE STEPS OF ALGORITHM       C
C     'SA' IN THE ABOVE PAPER (SLIGHTLY MODIFIED IMPLEMENTATION)       C
C                                                                      C
C     Modified by Barry W. Brown, Feb 3, 1988 to use RANF instead of   C
C     SUNIF.  The argument IR thus goes away.                          C
C                                                                      C
C**********************************************************************C
C
      DIMENSION q(8)
      EQUIVALENCE (q(1),q1)
C
C     Q(N) = SUM(ALOG(2.0)**K/K!)    K=1,..,N ,      THE HIGHEST N
C     (HERE 8) IS DETERMINED BY Q(N)=1.0 WITHIN STANDARD PRECISION
C
      DATA q/.6931472,.9333737,.9888778,.9984959,.9998293,.9999833,
     +     .9999986,.9999999/
C
   10 a = 0.0
      u = dranf()
      GO TO 30

   20 a = a + q1
   30 u = u + u
      IF (u.LE.1.0) GO TO 20
   40 u = u - 1.0
      IF (u.GT.q1) GO TO 60
   50 dsexpo = a + u
      RETURN

   60 i = 1
      ustar = dranf()
      umin = ustar
   70 ustar = dranf()
      IF (ustar.LT.umin) umin = ustar
   80 i = i + 1
      IF (u.GT.q(i)) GO TO 70
   90 dsexpo = a + umin*q1
      RETURN

      END
```
