## Supplementary material for "Quantifying non-communicable diseases’ burden in Egypt using State-Space model": S1 File: dsgamma.f

```
      REAL*8 FUNCTION dsgamma(a)
c mods by ML. double precision,
	IMPLICIT INTEGER (I-N), REAL*8 (A-H, O-Z)

C**********************************************************************C
C                                                                      C
C                                                                      C
C     (STANDARD-)  G A M M A  DISTRIBUTION                             C
C                                                                      C
C                                                                      C
C**********************************************************************C
C**********************************************************************C
C                                                                      C
C               PARAMETER  A >= 1.0  !                                 C
C                                                                      C
C**********************************************************************C
C                                                                      C
C     FOR DETAILS SEE:                                                 C
C                                                                      C
C               AHRENS, J.H. AND DIETER, U.                            C
C               GENERATING GAMMA VARIATES BY A                         C
C               MODIFIED REJECTION TECHNIQUE.                          C
C               COMM. ACM, 25,1 (JAN. 1982), 47 - 54.                  C
C                                                                      C
C     STEP NUMBERS CORRESPOND TO ALGORITHM 'GD' IN THE ABOVE PAPER     C
C                                 (STRAIGHTFORWARD IMPLEMENTATION)     C
C                                                                      C
C     Modified by Barry W. Brown, Feb 3, 1988 to use RANF instead of   C
C     SUNIF.  The argument IR thus goes away.                          C
C                                                                      C
C**********************************************************************C
C                                                                      C
C               PARAMETER  0.0 < A < 1.0  !                            C
C                                                                      C
C**********************************************************************C
C                                                                      C
C     FOR DETAILS SEE:                                                 C
C                                                                      C
C               AHRENS, J.H. AND DIETER, U.                            C
C               COMPUTER METHODS FOR SAMPLING FROM GAMMA,              C
C               BETA, POISSON AND BINOMIAL DISTRIBUTIONS.              C
C               COMPUTING, 12 (1974), 223 - 246.                       C
C                                                                      C
C     (ADAPTED IMPLEMENTATION OF ALGORITHM 'GS' IN THE ABOVE PAPER)    C
C                                                                      C
C**********************************************************************C
C
C
C     INPUT: A =PARAMETER (MEAN) OF THE STANDARD GAMMA DISTRIBUTION
C     OUTPUT: SGAMMA = SAMPLE FROM THE GAMMA-(A)-DISTRIBUTION
C
C     COEFFICIENTS Q(K) - FOR Q0 = SUM(Q(K)*A**(-K))
C     COEFFICIENTS A(K) - FOR Q = Q0+(T*T/2)*SUM(A(K)*V**K)
C     COEFFICIENTS E(K) - FOR EXP(Q)-1 = SUM(E(K)*Q**K)
C
      DATA q1,q2,q3,q4,q5,q6,q7/.04166669,.02083148,.00801191,.00144121,
     +     -.00007388,.00024511,.00024240/
      DATA a1,a2,a3,a4,a5,a6,a7/.3333333,-.2500030,.2000062,-.1662921,
     +     .1423657,-.1367177,.1233795/
      DATA e1,e2,e3,e4,e5/1.,.4999897,.1668290,.0407753,.0102930/
C
C     PREVIOUS A PRE-SET TO ZERO - AA IS A', AAA IS A"
C     SQRT32 IS THE SQUAREROOT OF 32 = 5.656854249492380
C
      DATA aa/0.0/,aaa/0.0/,sqrt32/5.656854/
C
C     SAVE STATEMENTS
C
      SAVE aa,aaa,s2,s,d,q0,b,si,c
C
      IF (a.EQ.aa) GO TO 10
      IF (a.LT.1.0) GO TO 140
C
C     STEP  1:  RECALCULATIONS OF S2,S,D IF A HAS CHANGED
C
      aa = a
      s2 = a - 0.5
      s = sqrt(s2)
      d = sqrt32 - 12.0*s
C
C     STEP  2:  T=STANDARD NORMAL DEVIATE,
C               X=(S,1/2)-NORMAL DEVIATE.
C               IMMEDIATE ACCEPTANCE (I)
C
   10 t = dsnorm()
      x = s + 0.5*t
      dsgamma = x*x
      IF (t.GE.0.0) RETURN
C
C     STEP  3:  U= 0,1 -UNIFORM SAMPLE. SQUEEZE ACCEPTANCE (S)
C
      u = dranf()
      IF (d*u.LE.t*t*t) RETURN
C
C     STEP  4:  RECALCULATIONS OF Q0,B,SI,C IF NECESSARY
C
      IF (a.EQ.aaa) GO TO 40
      aaa = a
      r = 1.0/a
      q0 = ((((((q7*r+q6)*r+q5)*r+q4)*r+q3)*r+q2)*r+q1)*r
C
C               APPROXIMATION DEPENDING ON SIZE OF PARAMETER A
C               THE CONSTANTS IN THE EXPRESSIONS FOR B, SI AND
C               C WERE ESTABLISHED BY NUMERICAL EXPERIMENTS
C
      IF (a.LE.3.686) GO TO 30
      IF (a.LE.13.022) GO TO 20
C
C               CASE 3:  A .GT. 13.022
C
      b = 1.77
      si = .75
      c = .1515/s
      GO TO 40
C
C               CASE 2:  3.686 .LT. A .LE. 13.022
C
   20 b = 1.654 + .0076*s2
      si = 1.68/s + .275
      c = .062/s + .024
      GO TO 40
C
C               CASE 1:  A .LE. 3.686
C
   30 b = .463 + s + .178*s2
      si = 1.235
      c = .195/s - .079 + .16*s
C
C     STEP  5:  NO QUOTIENT TEST IF X NOT POSITIVE
C
   40 IF (x.LE.0.0) GO TO 70
C
C     STEP  6:  CALCULATION OF V AND QUOTIENT Q
C
      v = t/ (s+s)
      IF (abs(v).LE.0.25) GO TO 50
      q = q0 - s*t + 0.25*t*t + (s2+s2)*log(1.0+v)
      GO TO 60

   50 q = q0 + 0.5*t*t* ((((((a7*v+a6)*v+a5)*v+a4)*v+a3)*v+a2)*v+a1)*v
C
C     STEP  7:  QUOTIENT ACCEPTANCE (Q)
C
   60 IF (log(1.0-u).LE.q) RETURN
C
C     STEP  8:  E=STANDARD EXPONENTIAL DEVIATE
C               U= 0,1 -UNIFORM DEVIATE
C               T=(B,SI)-DOUBLE EXPONENTIAL (LAPLACE) SAMPLE
C
   70 e = dsexpo()
      u = dranf()
      u = u + u - 1.0
      t = b + sign(si*e,u)
      IF (.NOT. (u.GE.0.0)) GO TO 80
      t = b + si*e
      GO TO 90

   80 t = b - si*e

C
C     STEP  9:  REJECTION IF T .LT. TAU(1) = -.71874483771719
C
   90 IF (t.LT. (-.7187449)) GO TO 70
C
C     STEP 10:  CALCULATION OF V AND QUOTIENT Q
C
      v = t/ (s+s)
      IF (abs(v).LE.0.25) GO TO 100
      q = q0 - s*t + 0.25*t*t + (s2+s2)*log(1.0+v)
      GO TO 110

  100 q = q0 + 0.5*t*t* ((((((a7*v+a6)*v+a5)*v+a4)*v+a3)*v+a2)*v+a1)*v
C
C     STEP 11:  HAT ACCEPTANCE (H) (IF Q NOT POSITIVE GO TO STEP 8)
C
  110 IF (q.LE.0.0) GO TO 70
      IF (q.LE.0.5) GO TO 120
      w = exp(q) - 1.0
      GO TO 130

  120 w = ((((e5*q+e4)*q+e3)*q+e2)*q+e1)*q
C
C               IF T IS REJECTED, SAMPLE AGAIN AT STEP 8
C
  130 IF (c*abs(u).GT.w*exp(e-0.5*t*t)) GO TO 70
      x = s + 0.5*t
      dsgamma = x*x
      RETURN
C
C     ALTERNATE METHOD FOR PARAMETERS A BELOW 1  (.3678794=EXP(-1.))
C
  140 aa = 0.0
      b = 1.0 + .3678794*a
  150 p = b*dranf()
      IF (p.GE.1.0) GO TO 160
      dsgamma = exp(log(p)/a)
      IF (dsexpo().LT.dsgamma) GO TO 150
      RETURN

  160 dsgamma = -log((b-p)/a)
      IF (dsexpo().LT. (1.0-a)*log(dsgamma)) GO TO 150
      RETURN

      END
```
