## Supplementary material for "Quantifying non-communicable diseases’ burden in Egypt using State-Space model": S1 File: dsnorm.f

```
      REAL*8 FUNCTION dsnorm()
c mods by ML, double precision, dranf
	IMPLICIT INTEGER (I-N), REAL*8 (A-H, O-Z)

C**********************************************************************C
C                                                                      C
C                                                                      C
C     (STANDARD-)  N O R M A L  DISTRIBUTION                           C
C                                                                      C
C                                                                      C
C**********************************************************************C
C**********************************************************************C
C                                                                      C
C     FOR DETAILS SEE:                                                 C
C                                                                      C
C               AHRENS, J.H. AND DIETER, U.                            C
C               EXTENSIONS OF FORSYTHE'S METHOD FOR RANDOM             C
C               SAMPLING FROM THE NORMAL DISTRIBUTION.                 C
C               MATH. COMPUT., 27,124 (OCT. 1973), 927 - 937.          C
C                                                                      C
C     ALL STATEMENT NUMBERS CORRESPOND TO THE STEPS OF ALGORITHM 'FL'  C
C     (M=5) IN THE ABOVE PAPER     (SLIGHTLY MODIFIED IMPLEMENTATION)  C
C                                                                      C
C     Modified by Barry W. Brown, Feb 3, 1988 to use RANF instead of   C
C     SUNIF.  The argument IR thus goes away.                          C
C                                                                      C
C**********************************************************************C
C
      DIMENSION a(32),d(31),t(31),h(31)
C
C     THE DEFINITIONS OF THE CONSTANTS A(K), D(K), T(K) AND
C     H(K) ARE ACCORDING TO THE ABOVEMENTIONED ARTICLE
C
      DATA a/0.0,.3917609E-1,.7841241E-1,.1177699,.1573107,.1970991,
     +     .2372021,.2776904,.3186394,.3601299,.4022501,.4450965,
     +     .4887764,.5334097,.5791322,.6260990,.6744898,.7245144,
     +     .7764218,.8305109,.8871466,.9467818,1.009990,1.077516,
     +     1.150349,1.229859,1.318011,1.417797,1.534121,1.675940,
     +     1.862732,2.153875/
      DATA d/5*0.0,.2636843,.2425085,.2255674,.2116342,.1999243,
     +     .1899108,.1812252,.1736014,.1668419,.1607967,.1553497,
     +     .1504094,.1459026,.1417700,.1379632,.1344418,.1311722,
     +     .1281260,.1252791,.1226109,.1201036,.1177417,.1155119,
     +     .1134023,.1114027,.1095039/
      DATA t/.7673828E-3,.2306870E-2,.3860618E-2,.5438454E-2,
     +     .7050699E-2,.8708396E-2,.1042357E-1,.1220953E-1,.1408125E-1,
     +     .1605579E-1,.1815290E-1,.2039573E-1,.2281177E-1,.2543407E-1,
     +     .2830296E-1,.3146822E-1,.3499233E-1,.3895483E-1,.4345878E-1,
     +     .4864035E-1,.5468334E-1,.6184222E-1,.7047983E-1,.8113195E-1,
     +     .9462444E-1,.1123001,.1364980,.1716886,.2276241,.3304980,
     +     .5847031/
      DATA h/.3920617E-1,.3932705E-1,.3950999E-1,.3975703E-1,
     +     .4007093E-1,.4045533E-1,.4091481E-1,.4145507E-1,.4208311E-1,
     +     .4280748E-1,.4363863E-1,.4458932E-1,.4567523E-1,.4691571E-1,
     +     .4833487E-1,.4996298E-1,.5183859E-1,.5401138E-1,.5654656E-1,
     +     .5953130E-1,.6308489E-1,.6737503E-1,.7264544E-1,.7926471E-1,
     +     .8781922E-1,.9930398E-1,.1155599,.1404344,.1836142,.2790016,
     +     .7010474/
C
   10 u = dranf()
      s = 0.0
      IF (u.GT.0.5) s = 1.0
      u = u + u - s
   20 u = 32.0*u
      i = int(u)
      IF (i.EQ.32) i = 31
      IF (i.EQ.0) GO TO 100
C
C                                START CENTER
C
   30 ustar = u - dfloat(i)
      aa = a(i)
   40 IF (ustar.LE.t(i)) GO TO 60
      w = (ustar-t(i))*h(i)
C
C                                EXIT   (BOTH CASES)
C
   50 y = aa + w
      dsnorm = y
      IF (s.EQ.1.0) dsnorm = -y
      RETURN
C
C                                CENTER CONTINUED
C
   60 u = dranf()
      w = u* (a(i+1)-aa)
      tt = (0.5*w+aa)*w
      GO TO 80

   70 tt = u
      ustar = dranf()
   80 IF (ustar.GT.tt) GO TO 50
   90 u = dranf()
      IF (ustar.GE.u) GO TO 70
      ustar = dranf()
      GO TO 40
C
C                                START TAIL
C
  100 i = 6
      aa = a(32)
      GO TO 120

  110 aa = aa + d(i)
      i = i + 1
  120 u = u + u
      IF (u.LT.1.0) GO TO 110
  130 u = u - 1.0
  140 w = u*d(i)
      tt = (0.5*w+aa)*w
      GO TO 160

  150 tt = u
  160 ustar = dranf()
      IF (ustar.GT.tt) GO TO 50
  170 u = dranf()
      IF (ustar.GE.u) GO TO 150
      u = dranf()
      GO TO 140

      END
```
