## Supplementary material for "Quantifying non-communicable diseases’ burden in Egypt using State-Space model": S1 File: fnc_all.f

```
c
c non central cumulative f distribution
c
c Uses ncbeta from AS 310 APPL. STATIST. (1997), VOL. 46, NO. 1
c
      function dncf(f,df1,df2,ncp,ifault)
      implicit none
      real*8 dncf
      real*8 f, df1, df2, ncp
      integer ifault

      real*8 ncbeta
      external ncbeta

      real*8 errmax, y

      errmax = 1.0e-6
      y = (df1 / df2) * f

      dncf=ncbeta(df1/2.0, df2/2.0,ncp,y/(1.0+y),errmax,ifault)
      
      return
      end

c llmgamma oli ALNGAM
      REAL*8 FUNCTION NCBETA (A, B, LAMBDA, X, ERRMAX, IFAULT)
c
c       ALGORITHM AS 310 APPL. STATIST. (1997), VOL. 46, NO. 1
c
c       Computes the cumulative distribution function of a
c       non-central beta random variable
c
      implicit none
      REAL*8 A, B, LAMBDA, X, ERRMAX
      INTEGER IFAULT
c
      INTEGER XJ, M, I, J, ITER1, ITER2, ITERLO, ITERHI
c
c       Local variable XJ gives the number of iterations taken
c
      REAL*8 FX, GX, TEMP, FTEMP, EBD, ERRBD,
     *  Q, R, S, T, S0, S1, T0, T1, SUM, PSUM,
     *  C, HALF, ONE, ZERO, FIVE, BETA,
     *  lngamma, BETAIN, BETANC, GAMMAD
c
      EXTERNAL lngamma, BETAIN, BETANC, GAMMAD
c
      DATA ZERO, HALF, ONE, FIVE /
     *  0.0d+00, 0.5d+00, 1.0d+00, 5.0d+00 /
c
      NCBETA = X
c
c       Check for admissibility of parameters
c
      IFAULT = 3
      IF (LAMBDA .LE. ZERO .OR. A .LE. ZERO .OR. B .LE. ZERO) RETURN
      IFAULT = 2
      IF (X .LT. ZERO .OR. X .GT. ONE) RETURN
      IFAULT = 1
      IF (X .EQ. ZERO .OR. X .EQ. ONE) RETURN
      IFAULT = 0
c
      C = LAMBDA * HALF
      XJ = ZERO
c
CCCCCCCCCCC ML
c      NCBETA = max(0.0d0,BETANC(X, A, B, LAMBDA, IFAULT))
c      RETURN
CCCCCCCCCCC alla oleva ei toimi !!!

      IF (LAMBDA .LT. 54.0) THEN
c
c       AS 226 as it stands is sufficient in this situation
c
        NCBETA = BETANC(X, A, B, LAMBDA, IFAULT)
        RETURN
      ELSE
        M = INT(C + HALF)
        ITERLO = M - int(FIVE * SQRT(dble(M)))
        ITERHI = M + int(FIVE * SQRT(dble(M)))
        T = - C + M * dLOG(C) - lngamma(M + ONE, ifault)
        Q = EXP(T)
        R = Q
        PSUM = Q

        BETA = lngamma(A+ M,ifault) + lngamma(B,ifault) - 
     & lngamma(A+ M +B,ifault)
        S1 = (A + M) * dLOG(X) + B * dLOG(ONE - X)-dLOG(A + M)-BETA
        GX = dEXP(S1)
        FX = GX
        TEMP = BETAIN(X, A + M, B, BETA, IFAULT)
        FTEMP= TEMP
        XJ = XJ + ONE
        SUM = Q - TEMP
        ITER1= M
c
c      The first set of iterations starts from M and goes downwards
c
   20   IF (ITER1 .LT. ITERLO) GO TO 30
        IF (Q .LT. ERRMAX) GO TO 30
        Q = Q - ITER1 / C
        XJ = XJ + ONE
        GX = (A + ITER1) / (X * (A + B + ITER1 - ONE)) * GX
        ITER1= ITER1- ONE
        TEMP =TEMP + GX
        PSUM = PSUM + Q
        SUM = SUM + Q * TEMP
        GO TO 20
   30   T0 = lngamma(A + B,ifault) - lngamma(A + ONE,ifault)
     &   - lngamma(B,ifault)
        S0 = A * dLOG(X) + B * dLOG(ONE - X)
c
        DO 40 I=1, ITER1
          J = I - ONE
          S = S + dEXP(T0 + S0 + J * dLOG(X))
          T1 = dLOG(A + B + J) - dLOG(A + ONE + J) + T0
          T0 = T1
   40   CONTINUE
c
c       Compute the first part of error bound
c
        ERRBD=(ONE- GAMMAD(C,dble(ITER1),IFAULT))*(TEMP + S)
        Q = R
        TEMP = FTEMP
        GX = FX
        ITER2 = M
   50   EBD = ERRBD + (ONE - PSUM) * TEMP
        IF (EBD .LT. ERRMAX .OR. ITER2 .GE. ITERHI) GO TO 60
        ITER2 = ITER2 + ONE
        XJ = XJ + ONE
        Q = Q * C / ITER2
        PSUM = PSUM + Q
        TEMP = TEMP - GX
        GX = X * (A + B + ITER2 - ONE) / (A + ITER2) * GX
        SUM = SUM + Q * TEMP
        GO TO 50
   60   CONTINUE
      END IF
   70 NCBETA = SUM
c
      RETURN
      END


      REAL*8 FUNCTION BETANC(X, A, B, LAMBDA, IFAULT)
C
C     ALGORITHM AS226 APPL. STATIST. (1987) VOL. 36, NO. 2
C     Incorporates modification AS R84 from AS vol. 39, pp311-2, 1990
C
C     Returns the cumulative probability of X for the non-central beta
C     distribution with parameters A, B and non-centrality LAMBDA
C
C     Auxiliary routines required: ALnGAM - log-gamma function (ACM
C     291 or AS 245), and BETAIN - incomplete-beta function (AS 63)
C
      implicit none
      REAL*8 A, AX, B, BETA, C, ERRBD, ERRMAX, GX, HALF, LAMBDA, 
     *     ONE, Q, SUMQ, TEMP, X, XJ, ZERO
      REAL*8 A0, X0, UALPHA
      real*8 alngam, betain
      external alngam, betain
      integer itrmax, ifault
C
C     Change ERRMAX and ITRMAX if desired ...
C
      DATA ERRMAX, ITRMAX /1.0E-6, 200/, UALPHA /5.0/
C
      DATA ZERO, HALF, ONE /0.0, 0.5, 1.0/
C
      BETANC = X
C
      IFAULT = 2
      IF (LAMBDA .LT. ZERO .OR. A .LE. ZERO .OR. B .LE. ZERO) RETURN
      IFAULT = 3
      IF (X .LT. ZERO .OR. X .GT. ONE) RETURN
      IFAULT = 0
      IF (X .EQ. ZERO .OR. X .EQ. ONE) RETURN
C
      C = LAMBDA * HALF
C
C     Initialize the series ...
C
      X0 = INT( MAX(C - UALPHA*SQRT(C), ZERO) )
      A0 = A + X0
      BETA = ALnGAM(A0, IFAULT) + ALnGAM(B, IFAULT) - 
     *       ALnGAM(A0+B, IFAULT)
      TEMP = BETAIN(X, A0, B, BETA, IFAULT)
      GX = EXP(A0 * LOG(X) + B * LOG(ONE - X) - BETA - LOG(A0))
      IF (A0 .GT. A) THEN
        Q = EXP(-C + X0*LOG(C)) - ALnGAM(X0 + ONE, IFAULT)
      ELSE
        Q = EXP(-C)
      END IF
      XJ = ZERO
      AX = Q * TEMP
      SUMQ = ONE - Q
      BETANC = AX
C
C     Recur over subsequent terms until convergence is achieved...
C
   10 XJ = XJ + ONE
      TEMP = TEMP - GX
      GX = X * (A + B + XJ - ONE) * GX / (A + XJ)
      Q = Q * C / XJ
      SUMQ = SUMQ - Q
      AX = TEMP * Q
      BETANC = BETANC + AX
C
C     Check for convergence and act accordingly...
C
      ERRBD = (TEMP - GX) * SUMQ
      IF ((INT(XJ) .LT. ITRMAX) .AND. (ERRBD .GT. ERRMAX)) GO TO 10
      IF (ERRBD .GT. ERRMAX) IFAULT = 1
C
      RETURN
      END
c This file contains two algorithms for the logarithm of the gamma function.
c Algorithm AS 245 is the faster (but longer) and gives an accuracy of about
c 10-12 significant decimal digits except for small regions around X = 1 and
c X = 2, where the function goes to zero.
c The second algorithm is not part of the AS algorithms.   It is slower but
c gives 14 or more significant decimal digits accuracy, except around X = 1
c and X = 2.   The Lanczos series from which this algorithm is derived is
c interesting in that it is a convergent series approximation for the gamma
c function, whereas the familiar series due to De Moivre (and usually wrongly
c called Stirling's approximation) is only an asymptotic approximation, as
c is the true and preferable approximation due to Stirling.
c
c
c
      DOUBLE PRECISION FUNCTION ALNGAM(XVALUE, IFAULT)
C
C     ALGORITHM AS245  APPL. STATIST. (1989) VOL. 38, NO. 2
C
C     Calculation of the logarithm of the gamma function
C
      INTEGER IFAULT
      DOUBLE PRECISION ALR2PI, FOUR, HALF, ONE, ONEP5, R1(9), R2(9),
     +          R3(9), R4(5), TWELVE, X, X1, X2, XLGE, XLGST, XVALUE,
     +          Y, ZERO
C
C     Coefficients of rational functions
C
      DATA R1/-2.66685 51149 5D0, -2.44387 53423 7D1,
     +        -2.19698 95892 8D1,  1.11667 54126 2D1,
     +         3.13060 54762 3D0,  6.07771 38777 1D-1,
     +         1.19400 90572 1D1,  3.14690 11574 9D1,
     +         1.52346 87407 0D1/
      DATA R2/-7.83359 29944 9D1, -1.42046 29668 8D2,
     +         1.37519 41641 6D2,  7.86994 92415 4D1,
     +         4.16438 92222 8D0,  4.70668 76606 0D1,
     +         3.13399 21589 4D2,  2.63505 07472 1D2,
     +         4.33400 02251 4D1/
      DATA R3/-2.12159 57232 3D5,  2.30661 51061 6D5,
     +         2.74647 64470 5D4, -4.02621 11997 5D4,
     +        -2.29660 72978 0D3, -1.16328 49500 4D5,
     +        -1.46025 93751 1D5, -2.42357 40962 9D4,
     +        -5.70691 00932 4D2/
      DATA R4/ 2.79195 31791 8525D-1, 4.91731 76105 05968D-1,
     +         6.92910 59929 1889D-2, 3.35034 38150 22304D0,
     +         6.01245 92597 64103D0/
C
C     Fixed constants
C
      DATA ALR2PI/9.18938 53320 4673D-1/, FOUR/4.D0/, HALF/0.5D0/,
     +     ONE/1.D0/, ONEP5/1.5D0/, TWELVE/12.D0/, ZERO/0.D0/
C
C     Machine-dependant constants.
C     A table of values is given at the top of page 399 of the paper.
C     These values are for the IEEE double-precision format for which
C     B = 2, t = 53 and U = 1023 in the notation of the paper.
C
      DATA XLGE/5.10D6/, XLGST/1.D+305/
C
      X = XVALUE
      ALNGAM = ZERO
C
C     Test for valid function argument
C
      IFAULT = 2
      IF (X .GE. XLGST) RETURN
      IFAULT = 1
      IF (X .LE. ZERO) RETURN
      IFAULT = 0
C
C     Calculation for 0 < X < 0.5 and 0.5 <= X < 1.5 combined
C
      IF (X .LT. ONEP5) THEN
        IF (X .LT. HALF) THEN
          ALNGAM = -LOG(X)
          Y = X + ONE
C
C     Test whether X < machine epsilon
C
          IF (Y .EQ. ONE) RETURN
        ELSE
          ALNGAM = ZERO
          Y = X
          X = (X - HALF) - HALF
        END IF
        ALNGAM = ALNGAM + X * ((((R1(5)*Y + R1(4))*Y + R1(3))*Y
     +                + R1(2))*Y + R1(1)) / ((((Y + R1(9))*Y + R1(8))*Y
     +                + R1(7))*Y + R1(6))
        RETURN
      END IF
C
C     Calculation for 1.5 <= X < 4.0
C
      IF (X .LT. FOUR) THEN
        Y = (X - ONE) - ONE
        ALNGAM = Y * ((((R2(5)*X + R2(4))*X + R2(3))*X + R2(2))*X
     +              + R2(1)) / ((((X + R2(9))*X + R2(8))*X + R2(7))*X
     +              + R2(6))
        RETURN
      END IF
C
C     Calculation for 4.0 <= X < 12.0
C
      IF (X .LT. TWELVE) THEN
        ALNGAM = ((((R3(5)*X + R3(4))*X + R3(3))*X + R3(2))*X + R3(1)) /
     +            ((((X + R3(9))*X + R3(8))*X + R3(7))*X + R3(6))
        RETURN
      END IF
C
C     Calculation for X >= 12.0
C
      Y = LOG(X)
      ALNGAM = X * (Y - ONE) - HALF * Y + ALR2PI
      IF (X .GT. XLGE) RETURN
      X1 = ONE / X
      X2 = X1 * X1
      ALNGAM = ALNGAM + X1 * ((R4(3)*X2 + R4(2))*X2 + R4(1)) /
     +              ((X2 + R4(5))*X2 + R4(4))
      RETURN
      END
c
c
c
c
        double precision function lngamma(z, ier)
c
c       Uses Lanczos-type approximation to ln(gamma) for z > 0.
c       Reference:
c            Lanczos, C. 'A precision approximation of the gamma
c                    function', J. SIAM Numer. Anal., B, 1, 86-96, 1964.
c       Accuracy: About 14 significant digits except for small regions
c                 in the vicinity of 1 and 2.
c
c       Programmer: Alan Miller
c                   CSIRO Division of Mathematics & Statistics
c
c       N.B. It is assumed that the Fortran compiler supports long
c            variable names, including the underline character.   Some
c            compilers will not accept the 'implicit none' statement
c            below.
c
c       Latest revision - 17 April 1988
c
        implicit none
        double precision a(9), z, lnsqrt2pi, tmp
        integer ier, j
        data a/0.9999999999995183d0, 676.5203681218835d0,
     +         -1259.139216722289d0, 771.3234287757674d0,
     +         -176.6150291498386d0, 12.50734324009056d0,
     +         -0.1385710331296526d0, 0.9934937113930748d-05,
     +         0.1659470187408462d-06/
c
        data lnsqrt2pi/0.91893 85332 04672 7d0/
c
        if (z .le. 0.d0) then
          ier = 1
          return
        end if
        ier = 0
c
        lngamma = 0.d0
        tmp = z + 7.d0
        do 10 j = 9, 2, -1
          lngamma = lngamma + a(j)/tmp
          tmp = tmp - 1.d0
   10   continue
        lngamma = lngamma + a(1)
        lngamma = log(lngamma) + lnsqrt2pi - (z+6.5d0) +
     +                               (z-0.5d0)*log(z+6.5d0)
        end
      double precision function betain(x, p, q, beta, ifault)
      implicit double precision (a-h, o-z)
c
c     algorithm as 63  appl. statist. (1973), vol.22, no.3
c
c     computes incomplete beta function ratio for arguments
c     x between zero and one, p and q positive.
c     log of complete beta function, beta, is assumed to be known
c
      logical indx
c
c     define accuracy and initialise
c
      data zero/0.0d0/, one/1.0d0/, acu/0.1d-14/
      betain=x
c
c     test for admissibility of arguments
c
      ifault=1
      if(p.le.zero .or. q.le.zero) return
      ifault=2
      if(x.lt.zero .or. x.gt.one) return
      ifault=0
      if(x.eq.zero .or. x.eq. one) return
c
c     change tail if necessary and determine s
c
      psq=p+q
      cx=one-x
      if(p.ge.psq*x) goto 1
      xx=cx
      cx=x
      pp=q
      qq=p
      indx=.true.
      goto 2
    1 xx=x
      pp=p
      qq=q
      indx=.false.
    2 term=one
      ai=one
      betain=one
      ns=qq+cx*psq
c
c     user soper's reduction formulae.
c
      rx=xx/cx
    3 temp=qq-ai
      if(ns.eq.0) rx=xx
    4 term=term*temp*rx/(pp+ai)
      betain=betain+term
      temp=abs(term)
      if(temp.le.acu .and. temp.le.acu*betain) goto 5
      ai=ai+one
      ns=ns-1
      if(ns.ge.0) goto 3
      temp=psq
      psq=psq+one
      goto 4
c
c     calculate result
c
    5 betain=betain*exp(pp*log(xx)+(qq-one)*log(cx)-beta)/pp
      if(indx) betain=one-betain
      return
      end
	DOUBLE PRECISION FUNCTION GAMMAD(X, P, IFAULT)
C
C	ALGORITHM AS239  APPL. STATIST. (1988) VOL. 37, NO. 3
C
C	Computation of the Incomplete Gamma Integral
C
C	Auxiliary functions required: ALnGAM = logarithm of the gamma
C	function, and ALNORM = algorithm AS66
C
	implicit none
	INTEGER	IFAULT
	DOUBLE PRECISION PN1, PN2, PN3, PN4, PN5, PN6, X, TOL, OFLO, 
     *		XBIG, ARG, C, RN, P, A, B, ONE, ZERO, ALnGAM,
     *		AN, TWO, ELIMIT, PLIMIT, ALNORM, THREE, NINE
	PARAMETER (ZERO = 0.D0, ONE = 1.D0, TWO = 2.D0, OFLO = 1.D+37,
     *		THREE = 3.D0, NINE = 9.D0, TOL = 1.D-14, XBIG = 1.D+8,
     *		PLIMIT = 1000.D0, ELIMIT = -88.D0)
	EXTERNAL ALnGAM, ALNORM
C
	GAMMAD = ZERO
C
C	Check that we have valid values for X and P
C
	IF (P .LE. ZERO .OR. X .LT. ZERO) THEN
	  IFAULT = 1
	  RETURN
	END IF
	IFAULT = 0
	IF (X .EQ. ZERO) RETURN
C
C	Use a normal approximation if P > PLIMIT
C
	IF (P .GT. PLIMIT) THEN
	  PN1 = THREE * SQRT(P) * ((X / P) ** (ONE / THREE) + ONE /
     *		(NINE * P) - ONE)
	  GAMMAD = ALNORM(PN1, .FALSE.)
	  RETURN
	END IF
C
C	If X is extremely large compared to P then set GAMMAD = 1
C
	IF (X .GT. XBIG) THEN
	  GAMMAD = ONE
	  RETURN
	END IF
C
	IF (X .LE. ONE .OR. X .LT. P) THEN
C
C	Use Pearson's series expansion.
C	(Note that P is not large enough to force overflow in ALnGAM).
C	No need to test IFAULT on exit since P > 0.
C
	  ARG = P * LOG(X) - X - ALnGAM(P + ONE, IFAULT)
	  C = ONE
	  GAMMAD = ONE
	  A = P
   40	  A = A + ONE
	  C = C * X / A
	  GAMMAD = GAMMAD + C
	  IF (C .GT. TOL) GO TO 40
	  ARG = ARG + LOG(GAMMAD)
	  GAMMAD = ZERO
	  IF (ARG .GE. ELIMIT) GAMMAD = EXP(ARG)
C
	ELSE
C
C	Use a continued fraction expansion
C
	  ARG = P * LOG(X) - X - ALnGAM(P, IFAULT)
	  A = ONE - P
	  B = A + X + ONE
	  C = ZERO
	  PN1 = ONE
	  PN2 = X
	  PN3 = X + ONE
	  PN4 = X * B
	  GAMMAD = PN3 / PN4
   60	  A = A + ONE
	  B = B + TWO
	  C = C + ONE
	  AN = A * C
	  PN5 = B * PN3 - AN * PN1
	  PN6 = B * PN4 - AN * PN2
	  IF (ABS(PN6) .GT. ZERO) THEN
	    RN = PN5 / PN6
	    IF (ABS(GAMMAD - RN) .LE. MIN(TOL, TOL * RN)) GO TO 80
	    GAMMAD = RN
	  END IF
C
	  PN1 = PN3
	  PN2 = PN4
	  PN3 = PN5
	  PN4 = PN6
	  IF (ABS(PN5) .GE. OFLO) THEN
C
C	Re-scale terms in continued fraction if terms are large
C
	    PN1 = PN1 / OFLO
	    PN2 = PN2 / OFLO
	    PN3 = PN3 / OFLO
	    PN4 = PN4 / OFLO
	  END IF
	  GO TO 60
   80	  ARG = ARG + LOG(GAMMAD)
	  GAMMAD = ONE
	  IF (ARG .GE. ELIMIT) GAMMAD = ONE - EXP(ARG)
	END IF
C
	RETURN
	END


c This file includes the Applied Statistics algorithm AS 66 for calculating
c the tail area under the normal curve, and two alternative routines which
c give higher accuracy.   The latter have been contributed by Alan Miller of
c CSIRO Division of Mathematics & Statistics, Clayton, Victoria.   Notice
c that each function or routine has different call arguments.
c
c
      double precision function alnorm(x,upper)
c
c         Algorithm AS66 Applied Statistics (1973) vol22 no.3
c
c       Evaluates the tail area of the standardised normal curve
c       from x to infinity if upper is .true. or
c       from minus infinity to x if upper is .false.
c
      double precision zero,one,half
      double precision con,z,y,x
      double precision p,q,r,a1,a2,a3,b1,b2,c1,c2,c3,c4,c5,c6
      double precision d1,d2,d3,d4,d5
      logical upper,up
c*** machine dependent constants
      double precision ltone,utzero
      data zero/0.0d0/, one/1.0d0/, half/0.5d0/
      data ltone/7.0d0/,utzero/18.66d0/
      data con/1.28d0/
      data p/0.398942280444d0/,q/0.39990348504d0/,r/0.398942280385d0/   
      data a1/5.75885480458d0/,a2/2.62433121679d0/,a3/5.92885724438d0/  
      data b1/-29.8213557807d0/,b2/48.6959930692d0/
      data c1/-3.8052d-8/,c2/3.98064794d-4/,c3/-0.151679116635d0/
      data c4/4.8385912808d0/,c5/0.742380924027d0/,c6/3.99019417011d0/  
      data d1/1.00000615302d0/,d2/1.98615381364d0/,d3/5.29330324926d0/  
      data d4/-15.1508972451d0/,d5/30.789933034d0/
c
      up=upper
      z=x
      if(z.ge.zero)goto 10
      up=.not.up
      z=-z
   10 if(z.le.ltone.or.up.and.z.le.utzero)goto 20
      alnorm=zero
      goto 40
   20 y=half*z*z
      if(z.gt.con) goto 30
c
      alnorm=half-z*(p-q*y/(y+a1+b1/(y+a2+b2/(y+a3))))
      goto 40
   30 alnorm=r*dexp(-y)/(z+c1+d1/(z+c2+d2/(z+c3+d3/(z+c4+d4/(z+c5+d5/   
     2   (z+c6))))))
   40 if(.not.up)alnorm=one-alnorm
      return
      end
c
c
c
        SUBROUTINE NORMP(Z, P, Q, PDF)
C
C       Normal distribution probabilities accurate to 1.e-15.
C       Z = no. of standard deviations from the mean.
C       P, Q = probabilities to the left & right of Z.   P + Q = 1.
C       PDF = the probability density.
C
C       Based upon algorithm 5666 for the error function, from:
C       Hart, J.F. et al, 'Computer Approximations', Wiley 1968
C
C       Programmer: Alan Miller
C
C       Latest revision - 30 March 1986
C
        IMPLICIT DOUBLE PRECISION (A-H, O-Z)
        DATA P0, P1, P2, P3, P4, P5, P6/220.20 68679 12376 1D0,
     *    221.21 35961 69931 1D0, 112.07 92914 97870 9D0,
     *    33.912 86607 83830 0D0, 6.3739 62203 53165 0D0,
     *    .70038 30644 43688 1D0, .35262 49659 98910 9D-01/,
     *    Q0, Q1, Q2, Q3, Q4, Q5, Q6, Q7/440.41 37358 24752 2D0,
     *    793.82 65125 19948 4D0, 637.33 36333 78831 1D0,
     *    296.56 42487 79673 7D0, 86.780 73220 29460 8D0,
     *    16.064 17757 92069 5D0, 1.7556 67163 18264 2D0,
     *    .88388 34764 83184 4D-1/,
     *    CUTOFF/7.071D0/, ROOT2PI/2.5066 28274 63100 1D0/
C
        ZABS = ABS(Z)
C
C       |Z| > 37.
C
        IF (ZABS .GT. 37.D0) THEN
          PDF = 0.D0
          IF (Z .GT. 0.D0) THEN
            P = 1.D0
            Q = 0.D0
          ELSE
            P = 0.D0
            Q = 1.D0
          END IF
          RETURN
        END IF
C
C       |Z| <= 37.
C
        EXPNTL = EXP(-0.5D0*ZABS**2)
        PDF = EXPNTL/ROOT2PI
C
C       |Z| < CUTOFF = 10/sqrt(2).
C
        IF (ZABS .LT. CUTOFF) THEN
          P = EXPNTL*((((((P6*ZABS + P5)*ZABS + P4)*ZABS + P3)*ZABS +
     *          P2)*ZABS + P1)*ZABS + P0)/(((((((Q7*ZABS + Q6)*ZABS +
     *          Q5)*ZABS + Q4)*ZABS + Q3)*ZABS + Q2)*ZABS + Q1)*ZABS +
     *          Q0)
C
C       |Z| >= CUTOFF.
C
        ELSE
          P = PDF/(ZABS + 1.D0/(ZABS + 2.D0/(ZABS + 3.D0/(ZABS + 4.D0/
     *          (ZABS + 0.65D0)))))
        END IF
C
        IF (Z .LT. 0.D0) THEN
          Q = 1.D0 - P
        ELSE
          Q = P
          P = 1.D0 - Q
        END IF
        RETURN
        END
c
c
c
        SUBROUTINE NPROB(Z,P,Q,PDF)
        IMPLICIT DOUBLE PRECISION (A-H,O-Z)
C
C       P, Q = PROBABILITIES TO THE LEFT AND RIGHT OF Z
C       FOR THE STANDARD NORMAL DISTRIBUTION.
C       PDF  = THE PROBABILITY DENSITY FUNCTION
C
C       REFERENCE: ADAMS,A.G. AREAS UNDER THE NORMAL CURVE,
C       ALGORITHM 39, COMPUTER J., VOL. 12, 197-8, 1969.
C
C       LATEST REVISION - 23 JANUARY 1981
C
C********************************************************************
C
        DATA A0,A1,A2,A3,A4,A5,A6,A7/0.5D0, 0.398942280444D0,
     1  0.399903438504D0, 5.75885480458D0, 29.8213557808D0,
     2  2.62433121679D0, 48.6959930692D0, 5.92885724438D0/,
     3  B0,B1,B2,B3,B4,B5,B6,B7,B8,B9,B10,B11/0.398942280385D0,
     4  3.8052D-8, 1.00000615302D0, 3.98064794D-4, 1.98615381364D0,
     5  0.151679116635D0, 5.29330324926D0, 4.8385912808D0,
     6  15.1508972451D0, 0.742380924027D0, 30.789933034D0,
     7  3.99019417011D0/
C
        ZABS = ABS(Z)
        IF(ZABS.GT.12.7D0) GO TO 20
        Y = A0*Z*Z
        PDF = EXP(-Y)*B0
        IF(ZABS.GT.1.28D0) GO TO 10
C
C       Z BETWEEN -1.28 AND +1.28
C
        Q = A0-ZABS*(A1-A2*Y/(Y+A3-A4/(Y+A5+A6/(Y+A7))))
        IF(Z.LT.0.D0) GO TO 30
        P = 1.D0-Q
        RETURN
C
C       ZABS BETWEEN 1.28 AND 12.7
C
   10   Q = PDF/(ZABS-B1+B2/(ZABS+B3+B4/(ZABS-B5+B6/(ZABS+B7-B8/
     1  (ZABS+B9+B10/(ZABS+B11))))))
        IF(Z.LT.0.D0) GO TO 30
        P = 1.D0-Q
        RETURN
C
C       Z FAR OUT IN TAIL
C
   20   Q = 0.D0
        PDF = 0.D0
        IF(Z.LT.0.D0) GO TO 30
        P = 1.D0
        RETURN
C
C       NEGATIVE Z, INTERCHANGE P AND Q
C
   30   P = Q
        Q = 1.D0-P
        RETURN
        END
```
