## Supplementary material for "Quantifying non-communicable diseases’ burden in Egypt using State-Space model": S1 File: fqf.f

```
c EI TOIMI VIEL� KUNNOLLA, check
c inverse of f distribution function
c
c uses xinbta, as 109 appl. statist. (1977), vol.26, no.1
c
      function dfqf(p,df1,df2,ifault)
      implicit none
      real*8 dfqf
      real*8 p, df1, df2
      integer ifault

      real*8 xinbta, alngam
      external xinbta, alngam

      real*8 beta, pp, qq, z

      pp = df1*0.5d0
      qq = df2*0.5d0
      beta = alngam(pp,ifault)+alngam(qq,ifault)-alngam(pp+qq,ifault)
      z = xinbta(pp,qq,beta,p,ifault)
      dfqf = z*df2/(df1-df1*z);
      return
      end
```
