## Supplementary material for "Quantifying non-communicable diseases’ burden in Egypt using State-Space model": S1 File: gammad.f

```
	DOUBLE PRECISION FUNCTION GAMMAD(X, P, IFAULT)
C
C	ALGORITHM AS239  APPL. STATIST. (1988) VOL. 37, NO. 3
C
C	Computation of the Incomplete Gamma Integral
C
C	Auxiliary functions required: ALnGAM = logarithm of the gamma
C	function, and ALNORM = algorithm AS66
C
	implicit none
	INTEGER	IFAULT
	DOUBLE PRECISION PN1, PN2, PN3, PN4, PN5, PN6, X, TOL, OFLO, 
     *		XBIG, ARG, C, RN, P, A, B, ONE, ZERO, ALnGAM,
     *		AN, TWO, ELIMIT, PLIMIT, ALNORM, THREE, NINE
	PARAMETER (ZERO = 0.D0, ONE = 1.D0, TWO = 2.D0, OFLO = 1.D+37,
     *		THREE = 3.D0, NINE = 9.D0, TOL = 1.D-14, XBIG = 1.D+8,
     *		PLIMIT = 1000.D0, ELIMIT = -88.D0)
	EXTERNAL ALnGAM, ALNORM
C
	GAMMAD = ZERO
C
C	Check that we have valid values for X and P
C
	IF (P .LE. ZERO .OR. X .LT. ZERO) THEN
	  IFAULT = 1
	  RETURN
	END IF
	IFAULT = 0
	IF (X .EQ. ZERO) RETURN
C
C	Use a normal approximation if P > PLIMIT
C
	IF (P .GT. PLIMIT) THEN
	  PN1 = THREE * SQRT(P) * ((X / P) ** (ONE / THREE) + ONE /
     *		(NINE * P) - ONE)
	  GAMMAD = ALNORM(PN1, .FALSE.)
	  RETURN
	END IF
C
C	If X is extremely large compared to P then set GAMMAD = 1
C
	IF (X .GT. XBIG) THEN
	  GAMMAD = ONE
	  RETURN
	END IF
C
	IF (X .LE. ONE .OR. X .LT. P) THEN
C
C	Use Pearson's series expansion.
C	(Note that P is not large enough to force overflow in ALnGAM).
C	No need to test IFAULT on exit since P > 0.
C
	  ARG = P * LOG(X) - X - ALnGAM(P + ONE, IFAULT)
	  C = ONE
	  GAMMAD = ONE
	  A = P
   40	  A = A + ONE
	  C = C * X / A
	  GAMMAD = GAMMAD + C
	  IF (C .GT. TOL) GO TO 40
	  ARG = ARG + LOG(GAMMAD)
	  GAMMAD = ZERO
	  IF (ARG .GE. ELIMIT) GAMMAD = EXP(ARG)
C
	ELSE
C
C	Use a continued fraction expansion
C
	  ARG = P * LOG(X) - X - ALnGAM(P, IFAULT)
	  A = ONE - P
	  B = A + X + ONE
	  C = ZERO
	  PN1 = ONE
	  PN2 = X
	  PN3 = X + ONE
	  PN4 = X * B
	  GAMMAD = PN3 / PN4
   60	  A = A + ONE
	  B = B + TWO
	  C = C + ONE
	  AN = A * C
	  PN5 = B * PN3 - AN * PN1
	  PN6 = B * PN4 - AN * PN2
	  IF (ABS(PN6) .GT. ZERO) THEN
	    RN = PN5 / PN6
	    IF (ABS(GAMMAD - RN) .LE. MIN(TOL, TOL * RN)) GO TO 80
	    GAMMAD = RN
	  END IF
C
	  PN1 = PN3
	  PN2 = PN4
	  PN3 = PN5
	  PN4 = PN6
	  IF (ABS(PN5) .GE. OFLO) THEN
C
C	Re-scale terms in continued fraction if terms are large
C
	    PN1 = PN1 / OFLO
	    PN2 = PN2 / OFLO
	    PN3 = PN3 / OFLO
	    PN4 = PN4 / OFLO
	  END IF
	  GO TO 60
   80	  ARG = ARG + LOG(GAMMAD)
	  GAMMAD = ONE
	  IF (ARG .GE. ELIMIT) GAMMAD = ONE - EXP(ARG)
	END IF
C
	RETURN
	END
```
