## Supplementary material for "Quantifying non-communicable diseases’ burden in Egypt using State-Space model": S1 File: gibbmain.f

```
************************************************************************
*                                                                      *
*  gibbmain                                                   1-09-95  *
*                                                                      *
*  This program calculates the number of iterations required in a run  *
*  of MCMC.  The user has to specify the precision required.  This     *
*  subroutine returns the number of iterations required to estimate    *
*  the posterior cdf of the q-quantile of the quantity of interest (a  *
*  function of the parameters) to within +-r with probability s.  It   *
*  also gives the number of "burn-in" iterations required for the      *
*  conditional distribution given any starting point (of the derived   *
*  two-state process) to be within epsilon of the actual equilibrium   *
*  distribution.                                                       *
*                                                                      *
*  If q<=0, then gibbmain is to treat the original input series as a   *
*  vector of 0-1 outcome variables.  In this case no quantile needs to *
*  be found.  Instead, this subroutine just needs to calculate kthin,  *
*  nburn, nprec and kmind tuning parameters such that a MCMC run based *
*  on these tuning parameters should be adequate for estimating the    *
*  probability of an outcome of 1 within the prescribed (by r, s, and  *
*  epsilon) probability.                                               *
*                                                                      *
************************************************************************

************************************************************************
*                                                                      *
*  Inputs:                                                             *
*                                                                      *
*    original = a double precision vector containing the original MCMC *
*               generated series of parameter estimates.  This vector  *
*               contains iteracnt elements.                            *
*                                                                      *
*    iteracnt = an integer containing the number of actual iterations  *
*               provided in the sample MCMC output series, original.   *
*                                                                      *
*    q,r,s    = double precision numbers in which the caller specifies *
*               the required precision:  the q-quantile is to be       *
*               estimated to within r with probability s.              *
*                                                                      *
*    epsilon  = a double precision number containing the half width of *
*               the tolerance interval required for the q-quantile.    *
*                                                                      *
*    work     = an integer vector passed to various subroutines to     *
*               hold a number of internal vectors.  There must be at   *
*               least (iteracnt * 2) elements in this vector.          *
*                                                                      *
************************************************************************

************************************************************************
*                                                                      *
*  Outputs:                                                            *
*                                                                      *
*    nmin     = an integer which will be set to the minimum number of  *
*               independent Gibbs iterates required to achieve the     *
*               specified accuracy for the q-quantile.                 *
*                                                                      *
*    kthin    = an integer which will be set to the skip parameter     *
*               sufficient to produce a first-order Markov chain.      *
*                                                                      *
*    nburn    = an integer which will be set to the number of          *
*               iterations to be discarded at the beginning of the     *
*               simulation, i.e. the number of burn-in iterations.     *
*                                                                      *
*    nprec    = an integer which will be set to the number of          *
*               iterations not including the burn-in iterations which  *
*               need to be obtained in order to attain the precision   *
*               specified by the values of the q, r and s input        *
*               parameters.                                            *
*                                                                      *
*    kmind    = an integer which will be set to the minimum skip       *
*               parameter sufficient to produce an independence chain. *
*                                                                      *
*    r15      = an integer valued error return code.  This variable    *
*               is set to 0 if no errors were encountered.             *
*               Otherwise, r15 can assume the following values:        *
*                                                                      *
*                 12 = the original input vector contains something    *
*                      other than a 0 or 1 even though q<=0.           *
*               No other possible values are currently in use.         *
*                                                                      *
************************************************************************

      subroutine gibbmain(original,iteracnt,q,r,s,epsilon,work,nmin,
     +  kthin,nburn,nprec,kmind,r15)

      integer   iteracnt
      double precision original(iteracnt)
      double precision q
      double precision r
      double precision s
      double precision epsilon
      integer   work(iteracnt*2)
      integer   nmin
      integer   kthin
      integer   nburn
      integer   nprec
      integer   kmind
      integer   r15

************************************************************************
*                                                                      *
*  The following variables hold various temporary values used in this  *
*  subroutine.  This includes any do-loop counters and similar such    *
*  temporary subscripts and indices.                                   *
*                                                                      *
*    cutpt    - the q-th empirical quantile                            *
*    qhat     - when q=0, proportion of 1's in the input data vector,  *
*               when q>0, qhat is set equal to the passed value of q   *
*    g2       - G2 for the test of first-order vs second-order Markov  *
*    bic      - the corresponding BIC value                            *
*    phi      - \PHI^{-1} ((s+1)/2)                                    *
*    alpha    - probability of moving from below the cutpt to above    *
*    beta     - probability of moving from above the cutpt to below    *
*    probsum  - sum of alpha + beta                                    *
*                                                                      *
*  The first iteracnt elements of the work vector will be used to      *
*  store a binary 0-1 series indicating which elements are less than   *
*  or equal to the cutpt (set to 1) and which elements are less than   *
*  the cutpt (set to 0).                                               *
*                                                                      *
*  The remaining iteracnt elements of the work vector are to be used   *
*  to hold thinned versions of the 0-1 series, where the amount of     *
*  thinning is determined by the current value of kthin (or kmind).    *
*  That is, for each proposed value of kthin (or kmind), only every    *
*  kthin-th (or kmind-th) element of the 0-1 series is copied to this  *
*  thinned copy of the series.                                         *
*                                                                      *
*  ixkstart is the subscript of the first element of the thinned       *
*  series.  That is, ixkstart = iteracnt + 1.                          *
*                                                                      *
*  thincnt is the current length of the thinned series.                *
*                                                                      *
************************************************************************

      double precision empquant
      double precision cutpt
      double precision qhat
      double precision g2
      double precision bic
      double precision phi

      double precision alpha
      double precision beta
      double precision probsum

      double precision tmp1
      double precision tmp2

      real      ppnd7

      integer   ixkstart
      integer   thincnt
      integer   i1
      integer   rc

************************************************************************
*                                                                      *
*  If the q argument is a postive number, interpret it as the quantile *
*  which is to be ascertained using MCMC.  It should be a positive     *
*  number less than 1.  Set qhat to the passed value of q (we will use *
*  qhat later when we calculate nmin).                                 *
*                                                                      *
************************************************************************

      if (q.gt.0.0d0) then
        qhat = q

************************************************************************
*                                                                      *
*  Find the q-th quantile of the original MCMC series of parameter     *
*  estimates.                                                          *
*                                                                      *
************************************************************************

        cutpt = empquant(original,iteracnt,qhat,work)

************************************************************************
*                                                                      *
*  Calculate a binary 0-1 series indicating which elements are less    *
*  than or equal to the cutpt (set to 1) and which elements are        *
*  greater than the cutpt (set to 0).  The resulting series is stored  *
*  in the work vector.                                                 *
*                                                                      *
************************************************************************

        call dichot(original,iteracnt,cutpt,work)

************************************************************************
*                                                                      *
*  Otherwise treat the original input series as a binary 0-1 series of *
*  outcomes whose probability needs to be estimated using MCMC.  This  *
*  is easily accomplished by copying the input series into the first   *
*  iteracnt elements of the work vector, converting the double preci-  *
*  sion input into an equivalent integer vector of 0's and 1's.  For   *
*  this case we will also need to set qhat equal to the proportion of  *
*  1's in the original input data vector.                              *
*                                                                      *
************************************************************************

      else

        qhat = 0.0d0

          do 300 i1=1,iteracnt
          if (original(i1).eq.0.0d0 .or. original(i1).eq.1.0d0) then
            work(i1) = int( original(i1) )
            qhat = qhat + original(i1)
          else
            r15 = 12
            return
          end if
  300     continue

        qhat = qhat / dble( iteracnt )

      end if

************************************************************************
*                                                                      *
*  Find kthin, the degree of thinning at which the indicator series is *
*  first-order Markov.                                                 *
*                                                                      *
************************************************************************

      ixkstart = iteracnt + 1
      kthin = 1

  500 call thin(work,iteracnt,kthin,work(ixkstart),thincnt)
      call mctest(work(ixkstart),thincnt,g2,bic)
      if (bic.le.0.0d0) go to 600
      kthin = kthin + 1
      go to 500

************************************************************************
*                                                                      *
*  Calculate both the alpha and beta transition probabilities (in the  *
*  Cox & Miller parametrization) of the two state first-order Markov   *
*  chain determined above.                                             *
*                                                                      *
************************************************************************

  600 call mcest(work(ixkstart),thincnt,alpha,beta)
      kmind = kthin
      go to 750

************************************************************************
*                                                                      *
*  Now compute just how big the spacing needs to be so that a thinned  *
*  chain would no longer be a Markov chain, but rather would be an     *
*  independence chain.  This thinning parameter must be at least as    *
*  large as the thinning parameter required for a first-order Markov   *
*  chain.                                                              *
*                                                                      *
************************************************************************

  700 call thin(work,iteracnt,kmind,work(ixkstart),thincnt)
  750 call indtest(work(ixkstart),thincnt,g2,bic)
      if (bic.le.0.0d0) go to 800
      kmind = kmind + 1
      go to 700

************************************************************************
*                                                                      *
*  Estimate the first-order Markov chain parameters and find the       *
*  burn-in and precision number of required iterations.                *
*                                                                      *
************************************************************************

  800 probsum = alpha + beta
      tmp1 = dlog(probsum * epsilon / max(alpha,beta)) /
     +  dlog( dabs(1.0d0 - probsum) )
      nburn = int( tmp1 + 1.0d0 ) * kthin

************************************************************************
*                                                                      *
*  Note:  ppnd7 is the routine that implements AS algorithm 241.       *
*  It calculates the specified percentile of the Normal distribution.  *
*                                                                      *
************************************************************************

      phi = dble(ppnd7( ((real(s) + 1.0) / 2.0), rc ))
      tmp2 = (2.0d0 - probsum) * alpha * beta * phi**2 / (probsum**3 *
     +  r**2)
      nprec = int( tmp2 + 1.0d0 ) * kthin
      nmin = int( ((1.0d0-qhat) * qhat * phi**2 / r**2) + 1.0d0 )

************************************************************************
*                                                                      *
*  At this point we have calculated nmin, kthin, nburn, nprec and      *
*  kmind, so we can return to the calling program.                     *
*                                                                      *
************************************************************************

      r15 = 0
      return
      end

************************************************************************
*                                                                      *
*  empquant                                                   9-13-94  *
*                                                                      *
*  This function finds the q-th empirical quantile of the input double *
*  precsion series, data, of length iteracnt.                          *
*                                                                      *
*  The algorithm used by this subroutine is the one used in the SPLUS  *
*  quantile function.                                                  *
*                                                                      *
************************************************************************

************************************************************************
*                                                                      *
*  Inputs:                                                             *
*                                                                      *
*    data     = a double precision vector of numbers whose q-th        *
*               empirical quantile is to be calculated.                *
*                                                                      *
*    iteracnt = an integer containing the number of elements in the    *
*               input data vector, data.  There must also be this      *
*               many elements in the work vector.                      *
*                                                                      *
*    q        = a double precision number between 0.0d0 and 1.0d0,     *
*               inclusive, specifying which empirical quantile is      *
*               wanted.                                                *
*                                                                      *
*    work     = a double precision vector to be used as a work area    *
*               for the sort subroutine called by empquant.  This      *
*               vector must contain at least iteracnt elements.        *
*                                                                      *
*                                                                      *
*  Outputs:                                                            *
*                                                                      *
*    empquant = a double precision number corresponding to the q-th    *
*               level of the sorted vector of input values.            *
*                                                                      *
************************************************************************

      function empquant(data,iteracnt,q,work)

      double precision empquant
      integer   iteracnt
      double precision data(iteracnt)
      double precision q
      double precision work(*)

************************************************************************
*                                                                      *
*  The following variables hold various temporary values used in this  *
*  subroutine.  This includes any do-loop counters and similar such    *
*  temporary subscripts and indices.                                   *
*                                                                      *
************************************************************************

      double precision order
      double precision fract

      integer   low
      integer   high
      integer   i1

************************************************************************
*                                                                      *
*  Copy the input series of double precision numbers into the work     *
*  area provided by the caller.  In this way the original input will   *
*  not be modified by this subroutine.                                 *
*                                                                      *
************************************************************************

        do 300 i1=1,iteracnt
        work(i1) = data(i1)
  300   continue

************************************************************************
*                                                                      *
*  Sort the input series into ascending order.                         *
*                                                                      *
************************************************************************

      call ssort(work,work,iteracnt,int(1))

************************************************************************
*                                                                      *
*  Now locate the q-th empirical quantile.  This apparently longer     *
*  than necessary calculation is used so as to appropriately handle    *
*  the case where there are two or more identical values at the        *
*  requested quantile.                                                 *
*                                                                      *
************************************************************************

      order = dble(iteracnt-1) * q + 1.0d0
      fract = mod(order, 1.0d0)
      low = max(int(order), 1)
      high = min(low+1, iteracnt)
      empquant = (1.0d0 - fract) * work(low) + fract * work(high)

      return
      end

************************************************************************
*                                                                      *
*  dichot                                                     9-13-94  *
*                                                                      *
*  This subroutine takes a double precision vector, data, of length    *
*  iteracnt and converts it into a 0-1 series in zt, depending on      *
*  which elements of data are less than or greater than cutpt.         *
*                                                                      *
************************************************************************

************************************************************************
*                                                                      *
*  Inputs:                                                             *
*                                                                      *
*    data     = a double precision vector containing a series of       *
*               numbers which are to be compared to cutpt in order to  *
*               determine which elements of zt are to be set to 1 and  *
*               which are to be set to 0.                              *
*                                                                      *
*    iteracnt = an integer containing the number of elements in the    *
*               input data vector.                                     *
*                                                                      *
*    cutpt    = a double precision number indicating the boundary      *
*               about which the input data vector is to be dichoto-    *
*               mized, i.e. set to 1 when less than or equal to the    *
*               cutpoint and to 0 when greater than the cutpoint.      *
*                                                                      *
*                                                                      *
*  Outputs:                                                            *
*                                                                      *
*    zt       = an integer vector containing zeros and ones depending  *
*               on whether or not the corresponding elements of data   *
*               were less than the cutpoint or not.                    *
*                                                                      *
************************************************************************

      subroutine dichot(data,iteracnt,cutpt,zt)

      integer   iteracnt
      double precision data(iteracnt)
      double precision cutpt
      integer   zt(iteracnt)

************************************************************************
*                                                                      *
*  The following variables hold various temporary values used in this  *
*  subroutine.  This includes any do-loop counters and similar such    *
*  temporary subscripts and indices.                                   *
*                                                                      *
************************************************************************

      integer   i1

************************************************************************
*                                                                      *
*  If the entry in the input data vector is less than or equal to the  *
*  cutpoint, set the corresponding element of zt to 1, otherwise set   *
*  it to 0.                                                            *
*                                                                      *
************************************************************************

        do 500 i1=1,iteracnt
        if (data(i1).le.cutpt) then
          zt(i1) = 1
        else
          zt(i1) = 0
        end if
  500   continue

      return
      end

************************************************************************
*                                                                      *
*  thin                                                       9-13-94  *
*                                                                      *
*  This subroutine takes the integer-valued vector series of length    *
*  iteracnt and outputs elements 1,1+kthin,1+2kthin,1+3kthin,... in    *
*  the result vector.                                                  *
*                                                                      *
************************************************************************

************************************************************************
*                                                                      *
*  Inputs:                                                             *
*                                                                      *
*    series   = an integer vector containing the sequence of numbers   *
*               from which this subroutine is to select every kthin'th *
*               number to be copied to the output vector, starting     *
*               with the first number.  There are iteracnt elements in *
*               this vector.                                           *
*                                                                      *
*    iteracnt = an integer containing the number of elements in the    *
*               input vector of numbers to be thinned, series.  If     *
*               kthin can be as little as 1, the output result vector  *
*               must also contain iteracnt elements.                   *
*                                                                      *
*    kthin    = an integer specifying the interval between elements of *
*               the input data vector, series, which are to be copied  *
*               to the output vector, result.  If kthin is 1, then all *
*               of series is to be copied to result.  If kthin is 2,   *
*               then only every other element of series is to be       *
*               copied to result.  If kthin is 3, then every third     *
*               element is copied and so forth.                        *
*                                                                      *
*                                                                      *
*  Outputs:                                                            *
*                                                                      *
*    result   = an integer vector containing the thinned subset of the *
*               input data vector, series, starting with the first     *
*               element and copying every kthin'th from there on.  The *
*               number of meaningful elements in this vector will be   *
*               returned as thincnt.                                   *
*                                                                      *
*    thincnt  = an integer containing the number of elements actually  *
*               copied to the result vector.                           *
*                                                                      *
************************************************************************

      subroutine thin(series,iteracnt,kthin,result,thincnt)

      integer   iteracnt
      integer   series(iteracnt)
      integer   kthin
      integer   result(iteracnt)
      integer   thincnt

************************************************************************
*                                                                      *
*  The following variables hold various temporary values used in this  *
*  subroutine.  This includes any do-loop counters and similar such    *
*  temporary subscripts and indices.                                   *
*                                                                      *
************************************************************************

      integer   from
      integer   i1

************************************************************************
*                                                                      *
*  The specified subset of the input data vector, series, is copied to *
*  sequential elements of the output vector, result.  Stop copying     *
*  when the entries in the input data vector run out.                  *
*                                                                      *
************************************************************************

        do 300 i1=1,iteracnt
        from = (i1-1) * kthin + 1
        if (from.gt.iteracnt) go to 600
        result(i1) = series(from)
  300   continue

************************************************************************
*                                                                      *
*  Calculate how many elements have been copied to the output vector,  *
*  result, and return this number as thincnt.                          *
*                                                                      *
************************************************************************

  600 thincnt = i1 - 1
      return
      end

************************************************************************
*                                                                      *
*  mctest                                                    12-05-94  *
*                                                                      *
*  This subroutine tests for a first-order Markov chain against a      *
*  second-order Markov chain using the log-linear modeling             *
*  formulation.  Here the first-order model is the [12][23] model,     *
*  while the 2nd-order model is the saturated model.  The [12][23]     *
*  model has closed form estimates - see Bishop, Feinberg and Holland. *
*                                                                      *
************************************************************************

************************************************************************
*                                                                      *
*  Inputs:                                                             *
*                                                                      *
*    data     = an integer vector containing the series of 0's and 1's *
*               for which this subroutine is to determine whether a    *
*               first-order Markov chain is sufficient or whether a    *
*               second-order Markov chain is needed to model the data. *
*               There must be at least datacnt elements in the data    *
*               vector.                                                *
*                                                                      *
*    datacnt  = an integer containing the number of elements in the    *
*               data argument.                                         *
*                                                                      *
*                                                                      *
*  Outputs:                                                            *
*                                                                      *
*    g2       = a double precision number in which this subroutine is  *
*               to return the log likelihood ratio statistic for       *
*               testing a second-order Markov chain against only a     *
*               first-order Markov chain.  Bishop, Feinberg and        *
*               Holland denote this statistic as G2.                   *
*                                                                      *
*    bic      = a double precision number in which this subroutine is  *
*               to return the BIC value corresponding to the log       *
*               likelihood ratio statistic, g2.                        *
*                                                                      *
************************************************************************

      subroutine mctest(data,datacnt,g2,bic)

      integer   datacnt
      integer   data(datacnt)
      double precision g2
      double precision bic

************************************************************************
*                                                                      *
*  The following variables hold various temporary values used in this  *
*  subroutine.  This includes any do-loop counters and similar such    *
*  temporary subscripts and indices.                                   *
*                                                                      *
************************************************************************

      double precision fitted
      double precision focus

      integer   tran(2,2,2)
      integer   i1
      integer   i2
      integer   i3

************************************************************************
*                                                                      *
*  Initialize the transition counts array to all zeroes.               *
*                                                                      *
************************************************************************

        do 300 i1=1,2
          do 200 i2=1,2
            do 100 i3=1,2
            tran(i1,i2,i3) = 0
  100       continue
  200     continue
  300   continue

************************************************************************
*                                                                      *
*  Count up the number of occurrences of each possible type of         *
*  transition.  Keep these counts in the transition counts array.      *
*                                                                      *
************************************************************************

        do 400 i1=3,datacnt
        tran( data(i1-2)+1, data(i1-1)+1, data(i1)+1 ) =
     +    tran( data(i1-2)+1, data(i1-1)+1, data(i1)+1 ) + 1
  400   continue

************************************************************************
*                                                                      *
*  Compute the log likelihood ratio statistic for testing a second-    *
*  order Markov chain against only a first-order Markov chain.  This   *
*  is Bishop, Feinberg and Holland's G2 statistic.                     *
*                                                                      *
************************************************************************

      g2 = 0.0d0

        do 700 i1=1,2
          do 600 i2=1,2
            do 500 i3=1,2
            if (tran(i1,i2,i3).eq.0) go to 500
            fitted = dble( (tran(i1,i2,1) + tran(i1,i2,2)) *
     +        (tran(1,i2,i3) + tran(2,i2,i3)) ) / dble( tran(1,i2,1) +
     +        tran(1,i2,2) + tran(2,i2,1) + tran(2,i2,2) )
            focus = dble( tran(i1,i2,i3) )
            g2 = g2 + dlog( focus / fitted ) * focus
  500       continue
  600     continue
  700   continue

      g2 = g2 * 2.0d0

************************************************************************
*                                                                      *
*  Finally calculate the associated bic statistic and return to the    *
*  caller.                                                             *
*                                                                      *
************************************************************************

      bic = g2 - dlog( dble(datacnt-2) ) * 2.0d0
      return
      end

************************************************************************
*                                                                      *
*  indtest                                                    11-23-94 *
*                                                                      *
*  This subroutine tests for an independence chain against a first-    *
*  order Markov chain using the log-linear modeling formulation.  In   *
*  our case the independence model is the [1][2][3] model, while the   *
*  first-order model is the [12][23] model.  Both the [1][2][3] and    *
*  the [12][23] models have closed form estimates - see Bishop,        *
*  Feinberg and Holland (1975).                                        *
*                                                                      *
************************************************************************

************************************************************************
*                                                                      *
*  Inputs:                                                             *
*                                                                      *
*    data     = an integer vector containing the series of 0's and 1's *
*               for which this subroutine is to determine whether an   *
*               independence chain is sufficient or whether a first-   *
*               order Markov chain is needed to model the data.  There *
*               must be at least datacnt elements in the data vector.  *
*                                                                      *
*    datacnt  = an integer containing the number of elements in the    *
*               data argument.                                         *
*                                                                      *
*                                                                      *
*  Outputs:                                                            *
*                                                                      *
*    g2       = a double precision number in which this subroutine is  *
*               to return the log likelihood ratio statistic for       *
*               testing a first-order Markov chain against simply an   *
*               independence chain.  Bishop, Feinberg and Holland      *
*               denote this statistic as G2.                           *
*                                                                      *
*    bic      = a double precision number in which this subroutine is  *
*               to return the BIC value corresponding to the log       *
*               likelihood ratio statistic, g2.                        *
*                                                                      *
************************************************************************

      subroutine indtest(data,datacnt,g2,bic)

      integer   datacnt
      integer   data(datacnt)
      double precision g2
      double precision bic

************************************************************************
*                                                                      *
*  The following variables hold various temporary values used in this  *
*  subroutine.  This includes any do-loop counters and similar such    *
*  temporary subscripts and indices.                                   *
*                                                                      *
************************************************************************

      double precision fitted
      double precision focus
      double precision dcm1

      integer   tran(2,2)
      integer   i1
      integer   i2

************************************************************************
*                                                                      *
*  Initialize the transition counts array to all zeroes.               *
*                                                                      *
************************************************************************

        do 300 i1=1,2
          do 200 i2=1,2
            tran(i1,i2) = 0
  200     continue
  300   continue

************************************************************************
*                                                                      *
*  Count up the number of occurrences of each possible type of         *
*  transition.  Keep these counts in the transition counts array.      *
*                                                                      *
************************************************************************

        do 400 i1=2,datacnt
        tran( data(i1-1)+1, data(i1)+1 ) = tran( data(i1-1)+1,
     +    data(i1)+1 ) + 1
  400   continue

************************************************************************
*                                                                      *
*  Compute the log likelihood ratio statistic for testing a first-     *
*  order Markov chain against simply an independence chain.  This is   *
*  Bishop, Feinberg and Holland's G2 statistic.                        *
*                                                                      *
************************************************************************

      dcm1 = dble( datacnt-1 )
      g2 = 0.0d0

        do 700 i1=1,2
          do 600 i2=1,2
            if (tran(i1,i2).eq.0) go to 600
            fitted = dble( (tran(i1,1) + tran(i1,2)) * (tran(1,i2) +
     +        tran(2,i2)) ) / dcm1
            focus = dble( tran(i1,i2) )
            g2 = g2 + dlog( focus / fitted ) * focus
  600     continue
  700   continue

      g2 = g2 * 2.0d0

************************************************************************
*                                                                      *
*  Finally calculate the associated bic statistic and return to the    *
*  caller.  Note that the first-order Markov chain model contains just *
*  one more parameter than does the independence chain model, so p=1.  *
*                                                                      *
************************************************************************

      bic = g2 - dlog( dcm1 )
      return
      end

************************************************************************
*                                                                      *
*  mcest                                                     12-05-94  *
*                                                                      *
*  Estimate the parameters of a first-order Markov chain (in the Cox   *
*  & Miller parametrization) from a series of binary, i.e. 0-1, data   *
*  passed in the data vector argument.                                 *
*                                                                      *
************************************************************************

************************************************************************
*                                                                      *
*  Inputs:                                                             *
*                                                                      *
*    data     = an integer vector containing the series of 0's and 1's *
*               from which this subroutine is to calculate empirical   *
*               probabilities of a transition from a 0 to a 1 or a     *
*               transition from a 1 to a 0.  There must be at least    *
*               datacnt elements in this vector.                       *
*                                                                      *
*    datacnt  = an integer containing the number of elements in the    *
*               data argument.                                         *
*                                                                      *
*                                                                      *
*  Outputs:                                                            *
*                                                                      *
*    alpha    = a double precision number in which this subroutine is  *
*               to return the empirical probability of a 1 following   *
*               a 0 in the input data vector.                          *
*                                                                      *
*    beta     = a double precision number in which this subroutine is  *
*               to return the empirical probability of a 0 following   *
*               a 1 in the input data vector.                          *
*                                                                      *
************************************************************************

      subroutine mcest(data,datacnt,alpha,beta)

      integer   datacnt
      integer   data(datacnt)
      double precision alpha
      double precision beta

************************************************************************
*                                                                      *
*  The following variables hold various temporary values used in this  *
*  subroutine.  This includes any do-loop counters and similar such    *
*  temporary subscripts and indices.                                   *
*                                                                      *
************************************************************************

      integer   tran(2,2)
      integer   i1
      integer   i2

************************************************************************
*                                                                      *
*  Initialize the transition counts array to all zeroes.               *
*                                                                      *
************************************************************************

        do 200 i1=1,2
          do 100 i2=1,2
          tran(i1,i2) = 0
  100     continue
  200   continue

************************************************************************
*                                                                      *
*  Count up the number of occurrences of each possible type of         *
*  transition.  Keep these counts in the transition counts array.      *
*                                                                      *
************************************************************************

        do 400 i1=2,datacnt
        tran( data(i1-1)+1, data(i1)+1 ) = tran( data(i1-1)+1,
     +    data(i1)+1 ) + 1
  400   continue

************************************************************************
*                                                                      *
*  Calculate the empirical transition probabilities between 0's and    *
*  1's in the input (returned in alpha) and between 1's and 0's in the *
*  input (returned in beta).                                           *
*                                                                      *
************************************************************************

      alpha = dble(tran(1,2)) / dble( (tran(1,1) + tran(1,2)) )
      beta = dble(tran(2,1)) / dble( (tran(2,1) + tran(2,2)) )

      return
      end

        REAL FUNCTION PPND7(P,IFAULT)

*       ALGORITHM AS241 APPL. STATIST. (1988) VOL. 37, NO. 3, 477-
*       484.

*       Produces the normal deviate Z corresponding to a given lower
*       tail area of P; Z is accurate to about 1 part in 10**7.

*       The hash sums below are the sums of the mantissas of the
*       coefficients.   They are included for use in checking
*       transcription.

        REAL ZERO, ONE, HALF, SPLIT1, SPLIT2, CONST1, CONST2, A0, A1,
     +          A2, A3, B1, B2, B3, C0, C1, C2, C3, D1, D2, E0, E1, E2,
     +          E3, F1, F2, P, Q, R
        PARAMETER (ZERO = 0.0, ONE = 1.0, HALF = 0.5,
     +          SPLIT1 = 0.425, SPLIT2 = 5.0,
     +          CONST1 = 0.180625, CONST2 = 1.6)
        INTEGER IFAULT

*       Coefficients for P close to 0.5

        PARAMETER (A0 = 3.38713 27179E+00, A1 = 5.04342 71938E+01,
     +             A2 = 1.59291 13202E+02, A3 = 5.91093 74720E+01,
     +             B1 = 1.78951 69469E+01, B2 = 7.87577 57664E+01,
     +             B3 = 6.71875 63600E+01)
*       HASH SUM AB    32.31845 77772

*       Coefficients for P not close to 0, 0.5 or 1.

        PARAMETER (C0 = 1.42343 72777E+00, C1 = 2.75681 53900E+00,
     +             C2 = 1.30672 84816E+00, C3 = 1.70238 21103E-01,
     +             D1 = 7.37001 64250E-01, D2 = 1.20211 32975E-01)
*       HASH SUM CD    15.76149 29821

*       Coefficients for P near 0 or 1.

        PARAMETER (E0 = 6.65790 51150E+00, E1 = 3.08122 63860E+00,
     +             E2 = 4.28682 94337E-01, E3 = 1.73372 03997E-02,
     +             F1 = 2.41978 94225E-01, F2 = 1.22582 02635E-02)
*        HASH SUM EF    19.40529 10204

        IFAULT = 0
        Q = P - HALF
        IF (ABS(Q) .LE. SPLIT1) THEN
          R = CONST1 - Q * Q
          PPND7 = Q * (((A3 * R + A2) * R + A1) * R + A0) /
     +                (((B3 * R + B2) * R + B1) * R + ONE)
          RETURN
        ELSE
          IF (Q .LT. ZERO) THEN
            R = P
          ELSE
            R = ONE - P
          END IF
          IF (R .LE. ZERO) THEN
            IFAULT = 1
            PPND7 = ZERO
            RETURN
          END IF
          R = SQRT(-LOG(R))
          IF (R .LE. SPLIT2) THEN
            R = R - CONST2
            PPND7 = (((C3 * R + C2) * R + C1) * R + C0) /
     +               ((D2 * R + D1) * R + ONE)
          ELSE
            R = R - SPLIT2
            PPND7 = (((E3 * R + E2) * R + E1) * R + E0) /
     +               ((F2 * R + F1) * R + ONE)
          END IF
          IF (Q .LT. ZERO) PPND7 = - PPND7
          RETURN
        END IF
        END

      SUBROUTINE SSORT(X,Y,N,KFLAG)
****BEGIN PROLOGUE   SSORT
****REVISION  OCTOBER 1,1980
****CATEGORY NO.  M1
****KEYWORD(S) SORTING,SORT,SINGLETON QUICKSORT,QUICKSORT
****DATE WRITTEN  NOVEMBER,1976
****AUTHOR  JONES R.E., WISNIEWSKI J.A. (SLA)
****PURPOSE
*         SSORT SORTS ARRAY X AND OPTIONALLY MAKES THE SAME
*         INTERCHANGES IN ARRAY Y.  THE ARRAY X MAY BE SORTED IN
*         INCREASING ORDER OR DECREASING ORDER.  A SLIGHTLY MODIFIED
*         QUICKSORT ALGORITHM IS USED.
****DESCRIPTION
*     SANDIA MATHEMATICAL PROGRAM LIBRARY
*     APPLIED MATHEMATICS DIVISION 2646
*     SANDIA LABORATORIES
*     ALBUQUERQUE, NEW MEXICO  87185
*     CONTROL DATA 6600/7600  VERSION 8.1  AUGUST 1980
*
*     WRITTEN BY RONDALL E JONES
*     MODIFIED BY JOHN A. WISNIEWSKI TO USE THE SINGLETON QUICKSORT
*     ALGORITHM. DATE 18 NOVEMBER 1976.
*
*     ABSTRACT
*         SSORT SORTS ARRAY X AND OPTIONALLY MAKES THE SAME
*         INTERCHANGES IN ARRAY Y.  THE ARRAY X MAY BE SORTED IN
*         INCREASING ORDER OR DECREASING ORDER.  A SLIGHTLY MODIFIED
*         QUICKSORT ALGORITHM IS USED.
*
*     REFERENCE
*         SINGLETON,R.C., ALGORITHM 347, AN EFFICIENT ALGORITHM FOR
*         SORTING WITH MINIMAL STORAGE, CACM,12(3),1969,185-7.
*
*     DESCRIPTION OF PARAMETERS
*         X - ARRAY OF VALUES TO BE SORTED (USUALLY ABSCISSAS)
*         Y - ARRAY TO BE (OPTIONALLY) CARRIED ALONG
*         N - NUMBER OF VALUES IN ARRAY X TO BE SORTED
*         KFLAG - CONTROL PARAMETER
*             =2  MEANS SORT X IN INCREASING ORDER AND CARRY Y ALONG.
*             =1  MEANS SORT X IN INCREASING ORDER (IGNORING Y)
*             =-1 MEANS SORT X IN DECREASING ORDER (IGNORING Y)
*             =-2 MEANS SORT X IN DECREASING ORDER AND CARRY Y ALONG.
*
****REFERENCE(S)
*         SINGLETON,R.C., ALGORITHM 347, AN EFFICIENT ALGORITHM FOR
*         SORTING WITH MINIMAL STORAGE, CACM,12(3),1969,185-7.
****END PROLOGUE

      INTEGER   I, IJ, IL(21), IU(21), J, K, KFLAG, KK, L, M, N, NN
      DOUBLE PRECISION  R, T, TT, TTY, TY, X(N), Y(N)

****FIRST EXECUTABLE STATEMENT    SSORT
      NN = N
      KK = IABS(KFLAG)
*
* ALTER ARRAY X TO GET DECREASING ORDER IF NEEDED
*
   15 IF (KFLAG.GE.1) GO TO 30
      DO 20 I=1,NN
   20 X(I) = -X(I)
   30 GO TO (100,200),KK
*
* SORT X ONLY
*
  100 CONTINUE
      M = 1
      I = 1
      J = NN
      R = .375
  110 IF (I .EQ. J) GO TO 155
  115 IF (R .GT. .5898437) GO TO 120
      R = R+3.90625E-2
      GO TO 125
  120 R = R-.21875
  125 K = I
*                                  SELECT A CENTRAL ELEMENT OF THE
*                                  ARRAY AND SAVE IT IN LOCATION T
      IJ = I + IDINT( DBLE(J-I) * R )
      T = X(IJ)
*                                  IF FIRST ELEMENT OF ARRAY IS GREATER
*                                  THAN T, INTERCHANGE WITH T
      IF (X(I) .LE. T) GO TO 130
      X(IJ) = X(I)
      X(I) = T
      T = X(IJ)
  130 L = J
*                                  IF LAST ELEMENT OF ARRAY IS LESS THAN
*                                  T, INTERCHANGE WITH T
      IF (X(J) .GE. T) GO TO 140
      X(IJ) = X(J)
      X(J) = T
      T = X(IJ)
*                                  IF FIRST ELEMENT OF ARRAY IS GREATER
*                                  THAN T, INTERCHANGE WITH T
      IF (X(I) .LE. T) GO TO 140
      X(IJ) = X(I)
      X(I) = T
      T = X(IJ)
      GO TO 140
  135 TT = X(L)
      X(L) = X(K)
      X(K) = TT
*                                  FIND AN ELEMENT IN THE SECOND HALF OF
*                                  THE ARRAY WHICH IS SMALLER THAN T
  140 L = L-1
      IF (X(L) .GT. T) GO TO 140
*                                  FIND AN ELEMENT IN THE FIRST HALF OF
*                                  THE ARRAY WHICH IS GREATER THAN T
  145 K = K+1
      IF (X(K) .LT. T) GO TO 145
*                                  INTERCHANGE THESE ELEMENTS
      IF (K .LE. L) GO TO 135
*                                  SAVE UPPER AND LOWER SUBSCRIPTS OF
*                                  THE ARRAY YET TO BE SORTED
      IF (L-I .LE. J-K) GO TO 150
      IL(M) = I
      IU(M) = L
      I = K
      M = M+1
      GO TO 160
  150 IL(M) = K
      IU(M) = J
      J = L
      M = M+1
      GO TO 160
*                                  BEGIN AGAIN ON ANOTHER PORTION OF
*                                  THE UNSORTED ARRAY
  155 M = M-1
      IF (M .EQ. 0) GO TO 300
      I = IL(M)
      J = IU(M)
  160 IF (J-I .GE. 1) GO TO 125
      IF (I .EQ. 1) GO TO 110
      I = I-1
  165 I = I+1
      IF (I .EQ. J) GO TO 155
      T = X(I+1)
      IF (X(I) .LE. T) GO TO 165
      K = I
  170 X(K+1) = X(K)
      K = K-1
      IF (T .LT. X(K)) GO TO 170
      X(K+1) = T
      GO TO 165
*
* SORT X AND CARRY Y ALONG
*
  200 CONTINUE
      M = 1
      I = 1
      J = NN
      R = .375
  210 IF (I .EQ. J) GO TO 255
  215 IF (R .GT. .5898437) GO TO 220
      R = R+3.90625E-2
      GO TO 225
  220 R = R-.21875
  225 K = I
*                                  SELECT A CENTRAL ELEMENT OF THE
*                                  ARRAY AND SAVE IT IN LOCATION T
      IJ = I + IDINT( DBLE(J-I) * R )
      T = X(IJ)
      TY = Y(IJ)
*                                  IF FIRST ELEMENT OF ARRAY IS GREATER
*                                  THAN T, INTERCHANGE WITH T
      IF (X(I) .LE. T) GO TO 230
      X(IJ) = X(I)
      X(I) = T
      T = X(IJ)
      Y(IJ) = Y(I)
      Y(I) = TY
      TY = Y(IJ)
  230 L = J
*                                  IF LAST ELEMENT OF ARRAY IS LESS THAN
*                                  T, INTERCHANGE WITH T
      IF (X(J) .GE. T) GO TO 240
      X(IJ) = X(J)
      X(J) = T
      T = X(IJ)
      Y(IJ) = Y(J)
      Y(J) = TY
      TY = Y(IJ)
*                                  IF FIRST ELEMENT OF ARRAY IS GREATER
*                                  THAN T, INTERCHANGE WITH T
      IF (X(I) .LE. T) GO TO 240
      X(IJ) = X(I)
      X(I) = T
      T = X(IJ)
      Y(IJ) = Y(I)
      Y(I) = TY
      TY = Y(IJ)
      GO TO 240
  235 TT = X(L)
      X(L) = X(K)
      X(K) = TT
      TTY = Y(L)
      Y(L) = Y(K)
      Y(K) = TTY
*                                  FIND AN ELEMENT IN THE SECOND HALF OF
*                                  THE ARRAY WHICH IS SMALLER THAN T
  240 L = L-1
      IF (X(L) .GT. T) GO TO 240
*                                  FIND AN ELEMENT IN THE FIRST HALF OF
*                                  THE ARRAY WHICH IS GREATER THAN T
  245 K = K+1
      IF (X(K) .LT. T) GO TO 245
*                                  INTERCHANGE THESE ELEMENTS
      IF (K .LE. L) GO TO 235
*                                  SAVE UPPER AND LOWER SUBSCRIPTS OF
*                                  THE ARRAY YET TO BE SORTED
      IF (L-I .LE. J-K) GO TO 250
      IL(M) = I
      IU(M) = L
      I = K
      M = M+1
      GO TO 260
  250 IL(M) = K
      IU(M) = J
      J = L
      M = M+1
      GO TO 260
*                                  BEGIN AGAIN ON ANOTHER PORTION OF
*                                  THE UNSORTED ARRAY
  255 M = M-1
      IF (M .EQ. 0) GO TO 300
      I = IL(M)
      J = IU(M)
  260 IF (J-I .GE. 1) GO TO 225
      IF (I .EQ. 1) GO TO 210
      I = I-1
  265 I = I+1
      IF (I .EQ. J) GO TO 255
      T = X(I+1)
      TY = Y(I+1)
      IF (X(I) .LE. T) GO TO 265
      K = I
  270 X(K+1) = X(K)
      Y(K+1) = Y(K)
      K = K-1
      IF (T .LT. X(K)) GO TO 270
      X(K+1) = T
      Y(K+1) = TY
      GO TO 265
*
* CLEAN UP
*
  300 IF (KFLAG.GE.1) RETURN
      DO 310 I=1,NN
  310 X(I) = -X(I)
      RETURN
      END                                                                      "
```
