## Supplementary material for "Quantifying non-communicable diseases’ burden in Egypt using State-Space model": S1 File: gibbsitmex.c

```
/* 
  Matlab mex file to call gibbsit by Adrian E. Raftery and Steven M. Lewis

  Use 
   mex gibbsitmex.c gibbmain.f
  to compile in unix, and
   mex -DMSC gibbsitmex.c gibbmain.f
  to compile with Microsoft C

  <marko.laine@helsinki.fi>

 */

#define INT long int

#ifdef MSC
void __stdcall GIBBMAIN(
#else
void gibbmain_(
#endif
double *original,
INT *iteracnt,
double *q,
double *r,
double *s,
double *epsilon,
INT *work,
INT *nmin,
INT *kthin,
INT *nburn,
INT *nprec,
INT *kmind,
INT *r15
);
/************************************************************************
 *                                                                      *
 *  Inputs:                                                             *
 *                                                                      *
 *    original = a double precision vector containing the original MCMC *
 *               generated series of parameter estimates.  This vector  *
 *               contains iteracnt elements.                            *
 *                                                                      *
 *    iteracnt = an integer containing the number of actual iterations  *
 *               provided in the sample MCMC output series, original.   *
 *                                                                      *
 *    q,r,s    = double precision numbers in which the caller specifies *
 *               the required precision:  the q-quantile is to be       *
 *               estimated to within r with probability s.              *
 *                                                                      *
 *    epsilon  = a double precision number containing the half width of *
 *               the tolerance interval required for the q-quantile.    *
 *                                                                      *
 *    work     = an integer vector passed to various subroutines to     *
 *               hold a number of internal vectors.  There must be at   *
 *               least (iteracnt * 2) elements in this vector.          *
 *                                                                      *
 ************************************************************************/
/************************************************************************
 *                                                                      *
 *  Outputs:                                                            *
 *                                                                      *
 *    nmin     = an integer which will be set to the minimum number of  *
 *               independent Gibbs iterates required to achieve the     *
 *               specified accuracy for the q-quantile.                 *
 *                                                                      *
 *    kthin    = an integer which will be set to the skip parameter     *
 *               sufficient to produce a first-order Markov chain.      *
 *                                                                      *
 *    nburn    = an integer which will be set to the number of          *
 *               iterations to be discarded at the beginning of the     *
 *               simulation, i.e. the number of burn-in iterations.     *
 *                                                                      *
 *    nprec    = an integer which will be set to the number of          *
 *               iterations not including the burn-in iterations which  *
 *               need to be obtained in order to attain the precision   *
 *               specified by the values of the q, r and s input        *
 *               parameters.                                            *
 *                                                                      *
 *    kmind    = an integer which will be set to the minimum skip       *
 *               parameter sufficient to produce an independence chain. *
 *                                                                      *
 *    r15      = an integer valued error return code.  This variable    *
 *               is set to 0 if no errors were encountered.             *
 *               Otherwise, r15 can assume the following values:        *
 *                                                                      *
 *                 12 = the original input vector contains something    *
 *                      other than a 0 or 1 even though q<=0.           *
 *               No other possible values are currently in use.         *
 *                                                                      *
 ************************************************************************/


#include "mex.h"

void mexFunction(int nout, mxArray *pout[], int nin, const mxArray *pin[])
{
  double *original, *chain, *res;
  double q, r, s, epsilon;
  INT *work;
  INT iteracnt, nmin, kthin, nburn, nprec, kmind, r15, nsimu, npar, j;

  if (nin < 2)
    mexErrMsgTxt("This function needs at least 2 input parameters");

  chain = mxGetPr(pin[0]);
  nsimu = mxGetM(pin[0]);
  npar  = mxGetN(pin[0]);

  if ( mxGetM(pin[1])*mxGetN(pin[1]) != 4 )
    mexErrMsgTxt("The second argument must have 4 components");
  q       = (mxGetPr(pin[1]))[0];
  r       = (mxGetPr(pin[1]))[1];
  s       = (mxGetPr(pin[1]))[2];
  epsilon = (mxGetPr(pin[1]))[3];  

  iteracnt = nsimu;
  work = mxCalloc(2*iteracnt,sizeof(INT));
  if (work == NULL)
    mexErrMsgTxt("Not enough memory.\n"); 

  pout[0] = mxCreateDoubleMatrix(npar,6,mxREAL);
  if (pout[0] == NULL)
    mexErrMsgTxt("Not enough memory.\n"); 
  res = mxGetPr(pout[0]);

  for (j=0;j<npar;j++) {
    original = &chain[j*nsimu];
#ifdef MSC
    GIBBMAIN(
#else
    gibbmain_(
#endif
              original,&iteracnt,&q,&r,&s,&epsilon,work,
              &nmin,&kthin,&nburn,&nprec,&kmind,&r15);
    res[0*npar+j] = (double) nmin;
    res[1*npar+j] = (double) kthin;
    res[2*npar+j] = (double) nburn;
    res[3*npar+j] = (double) nprec;
    res[4*npar+j] = (double) kmind;
    res[5*npar+j] = (double) r15;
  }
  mxFree(work);
}
```
