## Supplementary material for "Quantifying non-communicable diseases’ burden in Egypt using State-Space model": S1 File: lowess_mexgw.c

```
/* MEX-file by ML */
#include <math.h>
#include "mex.h"

#ifdef sun
void MAIN_(){} /* Dummy MAIN for sun FORTRAN */
#endif
#ifdef __GNUC__
/* void MAIN__(){} /* Dummy MAIN for Linux_FORTRAN */
#endif

#ifdef MSC
 #define FFUNCALL __stdcall
 #define FFUNPTR __stdcall
 #define ROUTNAME LOWESS
#else
 #define FFUNCALL 
 #define FFUNPTR *
 #define ROUTNAME lowess_
#endif

/* Routine prototype */
extern void FFUNCALL ROUTNAME(
double *x,
double *y,
int *n,
double *f,
int *nsteps,
double *delta,
double *ys,
double *rw,
double *res
);

void mexFunction(int nout, mxArray *pout[], int nin, const mxArray *pin[])
{

  double *x;
  double *y;
  int n;
  double f;
  int nsteps;
  double delta;
  double *ys;
  double *rw;
  double *res;

  if (nin != 5) {
    mexErrMsgTxt("Needs 5 input parameters");
  } else if ((nout != 3)) {
    mexErrMsgTxt("Needs 3 output argument");
  }

  x = mxGetPr(pin[0]);
  y = mxGetPr(pin[1]);
  n = mxGetM(pin[0])*mxGetN(pin[0]);
  if (mxGetM(pin[0])*mxGetN(pin[0]) != n) {
    mexErrMsgTxt("Input argument (x,y) sizes don't match");
  }

  f = *mxGetPr(pin[2]);

  nsteps = (int) *mxGetPr(pin[3]);

  delta = *mxGetPr(pin[4]);

  pout[0] = mxCreateDoubleMatrix(n,1,mxREAL);
  ys = mxGetPr(pout[0]);
  pout[1] = mxCreateDoubleMatrix(n,1,mxREAL);
  rw = mxGetPr(pout[1]);
  pout[2] = mxCreateDoubleMatrix(n,1,mxREAL);
  res = mxGetPr(pout[2]);

  /*  mexSetTrapFlag(0);*/
  ROUTNAME(x,y,&n,&f,&nsteps,&delta,ys,rw,res);

}
```
