## Supplementary material for "Quantifying non-communicable diseases’ burden in Egypt using State-Space model": S1 File: lowessd.f

```
* double version for matlab by ML
* see lowess.f for doc
* jfix -> int
      subroutine lowess(x, y, n, f, nsteps, delta, ys, rw, res)
      implicit none
      integer*4 n
      integer*4 nsteps
      real*8 x(n), y(n), f, delta, ys(n), rw(n)
      real*8 res(n)
      integer*4 nright, min0, max0, i, j
      integer*4 iter, last, m1, m2, ns, nleft
      real*8  cut, cmad, r, d1, d2
      real*8 c1, c9, alpha, denom
      logical ok
      external sort
      if (n .ge. 2) goto 1
         ys(1) = y(1)
         return
c at least two, at most n points
   1  ns = max0(min0(int(f*dble(n)), n), 2)
      iter = 1
         goto  3
   2     iter = iter+1
   3     if (iter .gt. nsteps+1) goto  22
c robustness iterations
         nleft = 1
         nright = ns
c index of prev estimated point
         last = 0
c index of current point
         i = 1
   4        if (nright .ge. n) goto  5
c move nleft, nright to right if radius decreases
               d1 = x(i)-x(nleft)
c if d1<=d2 with x(nright+1)==x(nright), lowest fixes
               d2 = x(nright+1)-x(i)
               if (d1 .le. d2) goto  5
c radius will not decrease by move right
               nleft = nleft+1
               nright = nright+1
               goto  4
c fitted value at x(i)
   5        call lowest(x, y, n, x(i), ys(i), nleft, nright, res, iter
     +     .gt. 1, rw, ok)
            if (.not. ok) ys(i) = y(i)
c all weights zero - copy over value (all rw==0)
            if (last .ge. i-1) goto 9
               denom = x(i)-x(last)
c skipped points -- interpolate
c non-zero - proof?
               j = last+1
                  goto  7
   6              j = j+1
   7              if (j .ge. i) goto  8
                  alpha = (x(j)-x(last))/denom
                  ys(j) = alpha*ys(i)+(1.0-alpha)*ys(last)
                  goto  6
   8           continue
c last point actually estimated
   9        last = i
c x coord of close points
            cut = x(last)+delta
            i = last+1
               goto  11
  10           i = i+1
  11           if (i .gt. n) goto  13
c find close points
               if (x(i) .gt. cut) goto  13
c i one beyond last pt within cut
               if (x(i) .ne. x(last)) goto 12
                  ys(i) = ys(last)
c exact match in x
                  last = i
  12           continue
               goto  10
c back 1 point so interpolation within delta, but always go forward
  13        i = max0(last+1, i-1)
  14        if (last .lt. n) goto  4
c residuals
         do  15 i = 1, n
            res(i) = y(i)-ys(i)
  15        continue
         if (iter .gt. nsteps) goto  22
c compute robustness weights except last time
         do  16 i = 1, n
            rw(i) = dabs(res(i))
  16        continue
         call sort(rw, n)
         m1 = n/2+1
         m2 = n-m1+1
c 6 median abs resid
         cmad = 3.0*(rw(m1)+rw(m2))
         c9 = .999*cmad
         c1 = .001*cmad
         do  21 i = 1, n
            r = dabs(res(i))
            if (r .gt. c1) goto 17
               rw(i) = 1.
c near 0, avoid underflow
               goto  20
  17           if (r .le. c9) goto 18
                  rw(i) = 0.
c near 1, avoid underflow
                  goto  19
  18              rw(i) = (1.0-(r/cmad)**2.0)**2.0
  19        continue
  20        continue
  21        continue
         goto  2
  22  return
      end
      subroutine lowest(x, y, n, xs, ys, nleft, nright, w, userw
     +, rw, ok)
      implicit none
      integer*4 n
      integer*4 nleft, nright
      real*8 x(n), y(n), xs, ys, w(n), rw(n)
      logical userw, ok
      integer*4 nrt, j
      real*8  a, b, c, h, r
      real*8 h1,  h9,  range
c	external dsqrt
      range = x(n)-x(1)
      h = dmax1(xs-x(nleft), x(nright)-xs)
      h9 = .999*h
      h1 = .001*h
c sum of weights
      a = 0.0
      j = nleft
         goto  2
   1     j = j+1
   2     if (j .gt. n) goto  7
c compute weights (pick up all ties on right)
         w(j) = 0.
         r = dabs(x(j)-xs)
         if (r .gt. h9) goto 5
            if (r .le. h1) goto 3
               w(j) = (1.0-(r/h)**3.0)**3.0
c small enough for non-zero weight
               goto  4
   3           w(j) = 1.
   4        if (userw) w(j) = rw(j)*w(j)
            a = a+w(j)
            goto  6
   5        if (x(j) .gt. xs) goto  7
c get out at first zero wt on right
   6     continue
         goto  1
c rightmost pt (may be greater than nright because of ties)
   7  nrt = j-1
      if (a .gt. 0.0) goto 8
         ok = .false.
         goto  16
   8     ok = .true.
c weighted least squares
         do  9 j = nleft, nrt
c make sum of w(j) == 1
            w(j) = w(j)/a
   9        continue
         if (h .le. 0.) goto 14
            a = 0.0
c use linear fit
            do  10 j = nleft, nrt
c weighted center of x values
               a = a+w(j)*x(j)
  10           continue
            b = xs-a
            c = 0.0
            do  11 j = nleft, nrt
               c = c+w(j)*(x(j)-a)**2.0
  11           continue
            if (dsqrt(c) .le. .001*range) goto 13
               b = b/c
c points are spread out enough to compute slope
               do  12 j = nleft, nrt
                  w(j) = w(j)*(b*(x(j)-a)+1.0)
  12              continue
  13        continue
  14     ys = 0.0
         do  15 j = nleft, nrt
            ys = ys+w(j)*y(j)
  15        continue
  16  return
      end

c sort using CXML library
c	subroutine sort(x,n)
c	implicit none
c	integer n
c	double precision x(n)
c	call dsortq('A',n,x,1)
c	end

      subroutine sort(x,n)
      implicit none
      integer*4 n
      double precision x(n)
      integer*4 index(n), i
      double precision y(n)
      external sortrx

      call sortrx(n,x,index)
      do i=1,n
         y(i) = x(index(i))
      enddo
      do i=1,n
         x(i) = y(i)
      enddo
      return
      end

C$$$      subroutine sortxxx(x,n)
C$$$      implicit none
C$$$      integer n, isize
C$$$      double precision x(n)
C$$$      integer(2) compfun
C$$$      external compfun
C$$$      isize=8
C$$$      call qsort(x,n,isize,compfun)
C$$$      end

      integer(2) function compfun(p1,p2)
      implicit none
      double precision p1,p2
       
      if (p1 .lt. p2) then
         compfun=-1
      elseif (p1 .eq. p2) then 
         compfun=0
      else
         compfun=1
      end if
      return
      end
```
