## Supplementary material for "Quantifying non-communicable diseases’ burden in Egypt using State-Space model": S1 File: Makefile

```
#
# Mex Makefile for stat routines.
# Use at you own risk
#

# NOT 64 bit clean stuff? integer*4 vs. -fdefault-integer-8 in mex

uname := $(shell uname)
arch  := $(shell uname -m)


CC=gcc
CFLAGS=-O2 -fomit-frame-pointer -fexecptions -DGFORTRAN
FC=gfortran
FFLAGS=-O2 -DGFORTRAN -fexecptions 

LDFLAGS=
MEX=mex
O=o


ifeq ($(uname),Linux)
MEXEND=mexa64
LIBS=-lnms -lodepack

endif
ifeq ($(uname),Darwin)
 MEXEND=mexmaci64
 LIBS=-lodepack64
endif


.SUFFIXES: .${MEXEND} .f90 .f .c .a

# Cancel .mod.o rule
%.o : %.mod

all: stat

stat: lowess_mexgw.${MEXEND} acf.${MEXEND} distribs.${MEXEND} gibbsitmex.${MEXEND}

dpch: dpchev_.${MEXEND}  dpchqa_.${MEXEND}  dpchez_.${MEXEND}

LIBSRC = alngam.f alnorm.f betain.f chi2nc.f tnc.f xinbta.f \
      ncf.f ncbeta.f gammad.f fqf.f ppchi2.f ppnd.f chiqf.f \
      dsexpo.f  dsgamma.f  dsnorm.f dranf.f90 \
      lowessd.f quick_sort2.f

LIBOBJ := $(patsubst %.f,%.$(O),$(filter %.f,$(LIBSRC)))
LIBOBJ += $(patsubst %.f90,%.$(O),$(filter %.f90,$(LIBSRC)))
#LIBOBJ += $(patsubst %.c,%.$(O),$(filter %.c,$(LIBSRC)))


# use mex command to compile
.c.o:
	$(MEX)  -O -c $<
.f.o:
	$(MEX) -fortran -O -c $<
.f90.o:
	$(MEX) -fortran -O -c $<
.c.${MEXEND}:
	$(MEX) -O $< $(LIBS)
.f.${MEXEND}:
	$(MEX) -O $< $(LIBS)
.f90.${MEXEND}:
	$(MEX) -O $< $(LIBS)


libappstat.a: ${LIBOBJ}
	ar ruvl libappstat.a ${LIBOBJ}
	ranlib libappstat.a

lowess_mexgw.${MEXEND}: lowess_mexgw.c libappstat.a
	$(MEX) -O lowess_mexgw.c libappstat.a

gibbsitmex.${MEXEND}: gibbsitmex.c gibbmain.o
	$(MEX) -O gibbsitmex.c gibbmain.o

distribs.${MEXEND}: distribs.c libappstat.a
	$(MEX) -O distribs.c libappstat.a

acf.${MEXEND}: acf.c
	$(MEX) -O acf.c

appstat_test: appstat_test.F90 appstat.o
	gfortran -g  appstat_test.F90 appstat.o libappstat.a -o appstat_test

appstat.o: appstat.F90
	gfortran -g -c appstat.F90 


#install: lowess_mexgw.${MEXEND} acf.${MEXEND} distribs.${MEXEND} \
#             dpchev_.${MEXEND}  dpchqa_.${MEXEND}  dpchez_.${MEXEND}
install: lowess_mexgw.${MEXEND} acf.${MEXEND} distribs.${MEXEND} gibbsitmex.${MEXEND}
	cp $? ..

clean:
	rm -f *~ *.o *.obj core *.bak

realclean:
	rm -f *~ *.o *.mod *.obj *.a *.mexglx *.mexmac* *.dll core *.bak appstat_test
```
