## Supplementary material for "Quantifying non-communicable diseases’ burden in Egypt using State-Space model": S1 File: ncbeta.f

```
c llmgamma oli ALNGAM
      REAL*8 FUNCTION NCBETA (A, B, LAMBDA, X, ERRMAX, IFAULT)
c
c       ALGORITHM AS 310 APPL. STATIST. (1997), VOL. 46, NO. 1
c
c       Computes the cumulative distribution function of a
c       non-central beta random variable
c
      implicit none
      REAL*8 A, B, LAMBDA, X, ERRMAX
      INTEGER IFAULT
c
      INTEGER XJ, M, I, J, ITER1, ITER2, ITERLO, ITERHI
c
c       Local variable XJ gives the number of iterations taken
c
      REAL*8 FX, GX, TEMP, FTEMP, EBD, ERRBD,
     *  Q, R, S, T, S0, S1, T0, T1, SUM, PSUM,
     *  C, HALF, ONE, ZERO, FIVE, BETA,
     *  lngamma, BETAIN, BETANC, GAMMAD
c
      EXTERNAL lngamma, BETAIN, BETANC, GAMMAD
c
      DATA ZERO, HALF, ONE, FIVE /
     *  0.0d+00, 0.5d+00, 1.0d+00, 5.0d+00 /
c
      NCBETA = X
c
c       Check for admissibility of parameters
c
      IFAULT = 3
      IF (LAMBDA .LE. ZERO .OR. A .LE. ZERO .OR. B .LE. ZERO) RETURN
      IFAULT = 2
      IF (X .LT. ZERO .OR. X .GT. ONE) RETURN
      IFAULT = 1
      IF (X .EQ. ZERO .OR. X .EQ. ONE) RETURN
      IFAULT = 0
c
      C = LAMBDA * HALF
      XJ = ZERO
c
CCCCCCCCCCC ML
c      NCBETA = max(0.0d0,BETANC(X, A, B, LAMBDA, IFAULT))
c      RETURN
CCCCCCCCCCC alla oleva ei toimi !!!

      IF (LAMBDA .LT. 54.0) THEN
c
c       AS 226 as it stands is sufficient in this situation
c
        NCBETA = BETANC(X, A, B, LAMBDA, IFAULT)
        RETURN
      ELSE
        M = INT(C + HALF)
        ITERLO = M - int(FIVE * SQRT(dble(M)))
        ITERHI = M + int(FIVE * SQRT(dble(M)))
        T = - C + M * dLOG(C) - lngamma(M + ONE, ifault)
        Q = EXP(T)
        R = Q
        PSUM = Q

        BETA = lngamma(A+ M,ifault) + lngamma(B,ifault) - 
     & lngamma(A+ M +B,ifault)
        S1 = (A + M) * dLOG(X) + B * dLOG(ONE - X)-dLOG(A + M)-BETA
        GX = dEXP(S1)
        FX = GX
        TEMP = BETAIN(X, A + M, B, BETA, IFAULT)
        FTEMP= TEMP
        XJ = XJ + ONE
        SUM = Q - TEMP
        ITER1= M
c
c      The first set of iterations starts from M and goes downwards
c
   20   IF (ITER1 .LT. ITERLO) GO TO 30
        IF (Q .LT. ERRMAX) GO TO 30
        Q = Q - ITER1 / C
        XJ = XJ + ONE
        GX = (A + ITER1) / (X * (A + B + ITER1 - ONE)) * GX
        ITER1= ITER1- ONE
        TEMP =TEMP + GX
        PSUM = PSUM + Q
        SUM = SUM + Q * TEMP
        GO TO 20
   30   T0 = lngamma(A + B,ifault) - lngamma(A + ONE,ifault)
     &   - lngamma(B,ifault)
        S0 = A * dLOG(X) + B * dLOG(ONE - X)
c
        DO 40 I=1, ITER1
          J = I - ONE
          S = S + dEXP(T0 + S0 + J * dLOG(X))
          T1 = dLOG(A + B + J) - dLOG(A + ONE + J) + T0
          T0 = T1
   40   CONTINUE
c
c       Compute the first part of error bound
c
        ERRBD=(ONE- GAMMAD(C,dble(ITER1),IFAULT))*(TEMP + S)
        Q = R
        TEMP = FTEMP
        GX = FX
        ITER2 = M
   50   EBD = ERRBD + (ONE - PSUM) * TEMP
        IF (EBD .LT. ERRMAX .OR. ITER2 .GE. ITERHI) GO TO 60
        ITER2 = ITER2 + ONE
        XJ = XJ + ONE
        Q = Q * C / ITER2
        PSUM = PSUM + Q
        TEMP = TEMP - GX
        GX = X * (A + B + ITER2 - ONE) / (A + ITER2) * GX
        SUM = SUM + Q * TEMP
        GO TO 50
   60   CONTINUE
      END IF
   70 NCBETA = SUM
c
      RETURN
      END


      REAL*8 FUNCTION BETANC(X, A, B, LAMBDA, IFAULT)
C
C     ALGORITHM AS226 APPL. STATIST. (1987) VOL. 36, NO. 2
C     Incorporates modification AS R84 from AS vol. 39, pp311-2, 1990
C
C     Returns the cumulative probability of X for the non-central beta
C     distribution with parameters A, B and non-centrality LAMBDA
C
C     Auxiliary routines required: ALnGAM - log-gamma function (ACM
C     291 or AS 245), and BETAIN - incomplete-beta function (AS 63)
C
      implicit none
      REAL*8 A, AX, B, BETA, C, ERRBD, ERRMAX, GX, HALF, LAMBDA, 
     *     ONE, Q, SUMQ, TEMP, X, XJ, ZERO
      REAL*8 A0, X0, UALPHA
      real*8 alngam, betain
      external alngam, betain
      integer itrmax, ifault
C
C     Change ERRMAX and ITRMAX if desired ...
C
      DATA ERRMAX, ITRMAX /1.0E-6, 200/, UALPHA /5.0/
C
      DATA ZERO, HALF, ONE /0.0, 0.5, 1.0/
C
      BETANC = X
C
      IFAULT = 2
      IF (LAMBDA .LT. ZERO .OR. A .LE. ZERO .OR. B .LE. ZERO) RETURN
      IFAULT = 3
      IF (X .LT. ZERO .OR. X .GT. ONE) RETURN
      IFAULT = 0
      IF (X .EQ. ZERO .OR. X .EQ. ONE) RETURN
C
      C = LAMBDA * HALF
C
C     Initialize the series ...
C
      X0 = INT( MAX(C - UALPHA*SQRT(C), ZERO) )
      A0 = A + X0
      BETA = ALnGAM(A0, IFAULT) + ALnGAM(B, IFAULT) - 
     *       ALnGAM(A0+B, IFAULT)
      TEMP = BETAIN(X, A0, B, BETA, IFAULT)
      GX = EXP(A0 * LOG(X) + B * LOG(ONE - X) - BETA - LOG(A0))
      IF (A0 .GT. A) THEN
        Q = EXP(-C + X0*LOG(C)) - ALnGAM(X0 + ONE, IFAULT)
      ELSE
        Q = EXP(-C)
      END IF
      XJ = ZERO
      AX = Q * TEMP
      SUMQ = ONE - Q
      BETANC = AX
C
C     Recur over subsequent terms until convergence is achieved...
C
   10 XJ = XJ + ONE
      TEMP = TEMP - GX
      GX = X * (A + B + XJ - ONE) * GX / (A + XJ)
      Q = Q * C / XJ
      SUMQ = SUMQ - Q
      AX = TEMP * Q
      BETANC = BETANC + AX
C
C     Check for convergence and act accordingly...
C
      ERRBD = (TEMP - GX) * SUMQ
      IF ((INT(XJ) .LT. ITRMAX) .AND. (ERRBD .GT. ERRMAX)) GO TO 10
      IF (ERRBD .GT. ERRMAX) IFAULT = 1
C
      RETURN
      END
```
