## Supplementary material for "Quantifying non-communicable diseases’ burden in Egypt using State-Space model": S1 File: ncf.f

```
c
c non central cumulative f distribution
c
c Uses ncbeta from AS 310 APPL. STATIST. (1997), VOL. 46, NO. 1
c
      function dncf(f,df1,df2,ncp,ifault)
      implicit none
      real*8 dncf
      real*8 f, df1, df2, ncp
      integer ifault

      real*8 ncbeta
      external ncbeta

      real*8 errmax, y

      errmax = 1.0e-6
      y = (df1 / df2) * f

      dncf=ncbeta(df1/2.0, df2/2.0,ncp,y/(1.0+y),errmax,ifault)
      
      return
      end
```
