## Supplementary material for "Quantifying non-communicable diseases’ burden in Egypt using State-Space model": S1 File: ppchi2.f

```
       double precision function ppchi2(p, v, g, ifault)
c
c        Algorithm AS 91   Appl. Statist. (1975) Vol.24, P.35
c
c        To evaluate the percentage points of the chi-squared
c        probability distribution function.
c
c        p must lie in the range 0.000002 to 0.999998,
c        v must be positive,
c        g must be supplied and should be equal to 
c          ln(gamma(v/2.0))
c
c     Incorporates the suggested changes in AS R85 (vol.40(1), 
c     pp.233-5, 1991) which should eliminate the need for the limited
c     range for p above, though these limits have not been removed
c     from the routine.
c     If IFAULT = 4 is returned, the result is probably as accurate as
c     the machine will allow.
c
c     Auxiliary routines required: PPND = AS 111 (or AS 241) and
c     GAMMAD = AS 239.
c
      integer maxit
      parameter (maxit = 20)
      double precision p, v, g, gammad, ppnd, aa, e, zero, half, one,
     $   two, three, six, pmin, pmax, c1, c2, c3, c4, c5, c6, c7,
     $   c8, c9, c10, c11, c12, c13, c14, c15, c16, c17, c18, c19, 
     $   c20, c21, c22, c23, c24, c25, c26, c27, c28, c29, c30,
     $   c31, c32, c33, c34, c35, c36, c37, c38, a, b, c, ch, p1, p2,
     $   q, s1, s2, s3, s4, s5, s6, t, x, xx
c
      data             aa,       e,    pmin,     pmax
     $     /0.6931471806d0, 0.5d-6, 0.000002d0, 0.999998d0/
      data zero, half, one, two, three, six
     $     /0.0d0, 0.5d0, 1.0d0, 2.0d0, 3.0d0, 6.0d0/
      data        c1,     c2,     c3,     c4,     c5,     c6,
     $            c7,     c8,     c9,    c10,    c11,    c12,
     $           c13,    c14,    c15,    c16,    c17,    c18,
     $           c19,    c20,    c21,    c22,    c23,    c24,
     $           c25,    c26,    c27,    c28,    c29,    c30,
     $           c31,    c32,    c33,    c34,    c35,    c36,
     $           c37,    c38/
     $         0.01d0, 0.222222d0, 0.32d0, 0.4d0, 1.24d0, 2.2d0,
     $         4.67d0, 6.66d0, 6.73d0, 13.32d0, 60.0d0, 70.0d0,
     $         84.0d0, 105.0d0, 120.0d0, 127.0d0, 140.0d0, 175.0d0,
     $        210.0d0, 252.0d0, 264.0d0, 294.0d0, 346.0d0, 420.0d0,
     $        462.0d0, 606.0d0, 672.0d0, 707.0d0, 735.0d0, 889.0d0,
     $        932.0d0, 966.0d0, 1141.0d0, 1182.0d0, 1278.0d0, 1740.0d0,
     $       2520.0d0, 5040.0d0/
c
c        test arguments and initialise
c
      ppchi2 = -one
      ifault = 1
      if (p .lt. pmin .or. p .gt. pmax) return
      ifault = 2
      if (v .le. zero) return
      ifault = 0
      xx = half * v
      c = xx - one
c
c        starting approximation for small chi-squared
c
      if (v .ge. -c5 * log(p)) goto 1
      ch = (p * xx * exp(g + xx * aa)) ** (one/xx)
      if (ch .lt. e) goto 6
      goto 4
c
c        starting approximation for v less than or equal to 0.32
c
    1 if (v .gt. c3) goto 3
      ch = c4
      a = log(one-p)
    2 q = ch
      p1 = one + ch * (c7+ch)
      p2 = ch * (c9 + ch * (c8 + ch))
      t = -half + (c7 + two * ch) / p1 - (c9 + ch * (c10 +
     $  three * ch)) / p2
      ch = ch - (one - exp(a + g + half * ch + c * aa) *
     $  p2 / p1) / t
      if (abs(q / ch - one) .gt. c1) goto 2
      goto 4
c
c        call to algorithm AS 111 - note that p has been tested above.
c	 AS 241 could be used as an alternative.
c
    3 x = ppnd(p, if1)
c
c        starting approximation using Wilson and Hilferty estimate
c
      p1 = c2 / v
      ch = v * (x * sqrt(p1) + one - p1) ** 3
c
c        starting approximation for p tending to 1
c
      if (ch .gt. c6 * v + six)
     $   ch = -two * (log(one-p) - c * log(half * ch) + g)
c
c
c        call to algorithm AS 239 and calculation of seven term
c        Taylor series
c
    4 do 7 i = 1, maxit
      q = ch
      p1 = half * ch
      p2 = p - gammad(p1, xx, if1)
      if (if1 .eq. 0) goto 5
c
      ifault = 3
      return
    5 t = p2 * exp(xx * aa + g + p1 - c * log(ch))
      b = t / ch
      a = half * t - b * c
      s1 = (c19 + a * (c17 + a * (c14 + a * (c13 + a * (c12 +
     $  c11 * a))))) / c24
      s2 = (c24 + a * (c29 + a * (c32 + a * (c33 + c35 *
     $  a)))) / c37
      s3 = (c19 + a * (c25 + a * (c28 + c31 * a))) / c37
      s4 = (c20 + a * (c27 + c34 * a) + c * (c22 + a * (c30 +
     $  c36 * a))) / c38
      s5 = (c13 + c21 * a + c * (c18 + c26 * a)) / c37
      s6 = (c15 + c * (c23 + c16 * c)) / c38
      ch = ch + t * (one + half * t * s1 - b * c * (s1 - b *
     $  (s2 - b * (s3 - b * (s4 - b * (s5 - b * s6))))))
      if (abs(q / ch - one) .gt. e) goto 6
    7 continue
      ifault = 4
c
    6 ppchi2 = ch
      return
      end
```
