## Supplementary material for "Quantifying non-communicable diseases’ burden in Egypt using State-Space model": S1 File: ppnd.f

```
	DOUBLE PRECISION FUNCTION PPND (P, IFAULT)
	implicit double precision (a-h, o-z)
C
C	ALGORITHM AS241  APPL. STATIST. (1988) VOL. 37, NO. 3
C
C	Produces the normal deviate Z corresponding to a given lower
C	tail area of P; Z is accurate to about 1 part in 10**16.
C
C	The hash sums below are the sums of the mantissas of the
C	coefficients.   They are included for use in checking
C	transcription.
C
	DOUBLE PRECISION ZERO, ONE, HALF, SPLIT1, SPLIT2, CONST1,
     *		CONST2, A0, A1,	A2, A3, A4, A5, A6, A7, B1, B2, B3,
     *          B4, B5, B6, B7,
     *		C0, C1, C2, C3, C4, C5, C6, C7,	D1, D2, D3, D4, D5,
     *		D6, D7, E0, E1, E2, E3, E4, E5, E6, E7, F1, F2, F3,
     *		F4, F5, F6, F7, P, Q, R
	PARAMETER (ZERO = 0.D0, ONE = 1.D0, HALF = 0.5D0,
     *		SPLIT1 = 0.425D0, SPLIT2 = 5.D0,
     *		CONST1 = 0.180625D0, CONST2 = 1.6D0)
C
C	Coefficients for P close to 0.5
C
	PARAMETER (A0 = 3.38713 28727 96366 6080D0,
     *		   A1 = 1.33141 66789 17843 7745D+2,
     *		   A2 = 1.97159 09503 06551 4427D+3,
     *		   A3 = 1.37316 93765 50946 1125D+4,
     *		   A4 = 4.59219 53931 54987 1457D+4,
     *		   A5 = 6.72657 70927 00870 0853D+4,
     *		   A6 = 3.34305 75583 58812 8105D+4,
     *		   A7 = 2.50908 09287 30122 6727D+3,
     *		   B1 = 4.23133 30701 60091 1252D+1,
     *		   B2 = 6.87187 00749 20579 0830D+2,
     *		   B3 = 5.39419 60214 24751 1077D+3,
     *		   B4 = 2.12137 94301 58659 5867D+4,
     *		   B5 = 3.93078 95800 09271 0610D+4,
     *		   B6 = 2.87290 85735 72194 2674D+4,
     *		   B7 = 5.22649 52788 52854 5610D+3)
C	HASH SUM AB    55.88319 28806 14901 4439
C
C	Coefficients for P not close to 0, 0.5 or 1.
C
	PARAMETER (C0 = 1.42343 71107 49683 57734D0,
     *		   C1 = 4.63033 78461 56545 29590D0,
     *		   C2 = 5.76949 72214 60691 40550D0,
     *		   C3 = 3.64784 83247 63204 60504D0,
     *		   C4 = 1.27045 82524 52368 38258D0,
     *		   C5 = 2.41780 72517 74506 11770D-1,
     *             C6 = 2.27238 44989 26918 45833D-2,
     *		   C7 = 7.74545 01427 83414 07640D-4,
     *		   D1 = 2.05319 16266 37758 82187D0,
     *		   D2 = 1.67638 48301 83803 84940D0,
     *		   D3 = 6.89767 33498 51000 04550D-1,
     *		   D4 = 1.48103 97642 74800 74590D-1,
     *		   D5 = 1.51986 66563 61645 71966D-2,
     *		   D6 = 5.47593 80849 95344 94600D-4,
     *		   D7 = 1.05075 00716 44416 84324D-9)
C	HASH SUM CD    49.33206 50330 16102 89036
C
C	Coefficients for P near 0 or 1.
C
	PARAMETER (E0 = 6.65790 46435 01103 77720D0,
     *		   E1 = 5.46378 49111 64114 36990D0,
     *		   E2 = 1.78482 65399 17291 33580D0,
     *		   E3 = 2.96560 57182 85048 91230D-1,
     *		   E4 = 2.65321 89526 57612 30930D-2,
     *		   E5 = 1.24266 09473 88078 43860D-3,
     *		   E6 = 2.71155 55687 43487 57815D-5,
     *		   E7 = 2.01033 43992 92288 13265D-7,
     *		   F1 = 5.99832 20655 58879 37690D-1,
     *		   F2 = 1.36929 88092 27358 05310D-1,
     *		   F3 = 1.48753 61290 85061 48525D-2,
     *		   F4 = 7.86869 13114 56132 59100D-4,
     *		   F5 = 1.84631 83175 10054 68180D-5,
     *		   F6 = 1.42151 17583 16445 88870D-7,
     *		   F7 = 2.04426 31033 89939 78564D-15)
C	HASH SUM EF    47.52583 31754 92896 71629
C
	IFAULT = 0
	Q = P - HALF
	IF (ABS(Q) .LE. SPLIT1) THEN
	  R = CONST1 - Q * Q
	  PPND = Q * (((((((A7 * R + A6) * R + A5) * R + A4) * R + A3)
     *			* R + A2) * R + A1) * R + A0) /
     *		      (((((((B7 * R + B6) * R + B5) * R + B4) * R + B3)
     *			* R + B2) * R + B1) * R + ONE)
	  RETURN
	ELSE
	  IF (Q .LT. ZERO) THEN
	    R = P
	  ELSE
	    R = ONE - P
	  END IF
	  IF (R .LE. ZERO) THEN
	    IFAULT = 1
	    PPND = ZERO
	    RETURN
	  END IF
	  R = SQRT(-LOG(R))
	  IF (R .LE. SPLIT2) THEN
	    R = R - CONST2
	    PPND = (((((((C7 * R + C6) * R + C5) * R + C4) * R + C3)
     *			* R + C2) * R + C1) * R + C0) /
     *		     (((((((D7 * R + D6) * R + D5) * R + D4) * R + D3)
     *			* R + D2) * R + D1) * R + ONE)
	  ELSE
	    R = R - SPLIT2
	    PPND = (((((((E7 * R + E6) * R + E5) * R + E4) * R + E3)
     *			* R + E2) * R + E1) * R + E0) /
     *		     (((((((F7 * R + F6) * R + F5) * R + F4) * R + F3)
     *			* R + F2) * R + F1) * R + ONE)
	  END IF
	  IF (Q .LT. ZERO) PPND = - PPND
	  RETURN
	END IF
	END
```
