## Supplementary material for "Quantifying non-communicable diseases’ burden in Egypt using State-Space model": S1 File: quick_sort2.f

```
C From Leonard J. Moss of SLAC:

C Here's a hybrid QuickSort I wrote a number of years ago.  It's
C based on suggestions in Knuth, Volume 3, and performs much better
C than a pure QuickSort on short or partially ordered input arrays.  

      SUBROUTINE SORTRX(N,DATA,INDEX)
C===================================================================
C
C     SORTRX -- SORT, Real input, indeX output
C
C
C     Input:  N     INTEGER
C             DATA  REAL
C
C     Output: INDEX INTEGER (DIMENSION N)
C
C This routine performs an in-memory sort of the first N elements of
C array DATA, returning into array INDEX the indices of elements of
C DATA arranged in ascending order.  Thus,
C
C    DATA(INDEX(1)) will be the smallest number in array DATA;
C    DATA(INDEX(N)) will be the largest number in DATA.
C
C The original data is not physically rearranged.  The original order
C of equal input values is not necessarily preserved.
C
C===================================================================
C
C SORTRX uses a hybrid QuickSort algorithm, based on several
C suggestions in Knuth, Volume 3, Section 5.2.2.  In particular, the
C "pivot key" [my term] for dividing each subsequence is chosen to be
C the median of the first, last, and middle values of the subsequence;
C and the QuickSort is cut off when a subsequence has 9 or fewer
C elements, and a straight insertion sort of the entire array is done
C at the end.  The result is comparable to a pure insertion sort for
C very short arrays, and very fast for very large arrays (of order 12
C micro-sec/element on the 3081K for arrays of 10K elements).  It is
C also not subject to the poor performance of the pure QuickSort on
C partially ordered data.
C
C Created:  15 Jul 1986  Len Moss
C
C===================================================================
 
      INTEGER*4   N,INDEX(N)
      REAL*8      DATA(N)
 
      INTEGER*4   LSTK(31),RSTK(31),ISTK
      INTEGER*4   L,R,I,J,P,INDEXP,INDEXT
      REAL*8      DATAP
 
C     QuickSort Cutoff
C
C     Quit QuickSort-ing when a subsequence contains M or fewer
C     elements and finish off at end with straight insertion sort.
C     According to Knuth, V.3, the optimum value of M is around 9.
 
      INTEGER*4   M
      PARAMETER (M=9)
 
C===================================================================
C
C     Make initial guess for INDEX
 
      DO 50 I=1,N
         INDEX(I)=I
   50    CONTINUE
 
C     If array is short, skip QuickSort and go directly to
C     the straight insertion sort.
 
      IF (N.LE.M) GOTO 900
 
C===================================================================
C
C     QuickSort
C
C     The "Qn:"s correspond roughly to steps in Algorithm Q,
C     Knuth, V.3, PP.116-117, modified to select the median
C     of the first, last, and middle elements as the "pivot
C     key" (in Knuth's notation, "K").  Also modified to leave
C     data in place and produce an INDEX array.  To simplify
C     comments, let DATA[I]=DATA(INDEX(I)).
 
C Q1: Initialize
      ISTK=0
      L=1
      R=N
 
  200 CONTINUE
 
C Q2: Sort the subsequence DATA[L]..DATA[R].
C
C     At this point, DATA[l] <= DATA[m] <= DATA[r] for all l < L,
C     r > R, and L <= m <= R.  (First time through, there is no
C     DATA for l < L or r > R.)
 
      I=L
      J=R
 
C Q2.5: Select pivot key
C
C     Let the pivot, P, be the midpoint of this subsequence,
C     P=(L+R)/2; then rearrange INDEX(L), INDEX(P), and INDEX(R)
C     so the corresponding DATA values are in increasing order.
C     The pivot key, DATAP, is then DATA[P].
 
      P=(L+R)/2
      INDEXP=INDEX(P)
      DATAP=DATA(INDEXP)
 
      IF (DATA(INDEX(L)) .GT. DATAP) THEN
         INDEX(P)=INDEX(L)
         INDEX(L)=INDEXP
         INDEXP=INDEX(P)
         DATAP=DATA(INDEXP)
      ENDIF
 
      IF (DATAP .GT. DATA(INDEX(R))) THEN
         IF (DATA(INDEX(L)) .GT. DATA(INDEX(R))) THEN
            INDEX(P)=INDEX(L)
            INDEX(L)=INDEX(R)
         ELSE
            INDEX(P)=INDEX(R)
         ENDIF
         INDEX(R)=INDEXP
         INDEXP=INDEX(P)
         DATAP=DATA(INDEXP)
      ENDIF
 
C     Now we swap values between the right and left sides and/or
C     move DATAP until all smaller values are on the left and all
C     larger values are on the right.  Neither the left or right
C     side will be internally ordered yet; however, DATAP will be
C     in its final position.
 
  300 CONTINUE
 
C Q3: Search for datum on left >= DATAP
C
C     At this point, DATA[L] <= DATAP.  We can therefore start scanning
C     up from L, looking for a value >= DATAP (this scan is guaranteed
C     to terminate since we initially placed DATAP near the middle of
C     the subsequence).
 
         I=I+1
         IF (DATA(INDEX(I)).LT.DATAP) GOTO 300
 
  400 CONTINUE
 
C Q4: Search for datum on right <= DATAP
C
C     At this point, DATA[R] >= DATAP.  We can therefore start scanning
C     down from R, looking for a value <= DATAP (this scan is guaranteed
C     to terminate since we initially placed DATAP near the middle of
C     the subsequence).
 
         J=J-1
         IF (DATA(INDEX(J)).GT.DATAP) GOTO 400
 
C Q5: Have the two scans collided?
 
      IF (I.LT.J) THEN
 
C Q6: No, interchange DATA[I] <--> DATA[J] and continue
 
         INDEXT=INDEX(I)
         INDEX(I)=INDEX(J)
         INDEX(J)=INDEXT
         GOTO 300
      ELSE
 
C Q7: Yes, select next subsequence to sort
C
C     At this point, I >= J and DATA[l] <= DATA[I] == DATAP <= DATA[r],
C     for all L <= l < I and J < r <= R.  If both subsequences are
C     more than M elements long, push the longer one on the stack and
C     go back to QuickSort the shorter; if only one is more than M
C     elements long, go back and QuickSort it; otherwise, pop a
C     subsequence off the stack and QuickSort it.
 
         IF (R-J .GE. I-L .AND. I-L .GT. M) THEN
            ISTK=ISTK+1
            LSTK(ISTK)=J+1
            RSTK(ISTK)=R
            R=I-1
         ELSE IF (I-L .GT. R-J .AND. R-J .GT. M) THEN
            ISTK=ISTK+1
            LSTK(ISTK)=L
            RSTK(ISTK)=I-1
            L=J+1
         ELSE IF (R-J .GT. M) THEN
            L=J+1
         ELSE IF (I-L .GT. M) THEN
            R=I-1
         ELSE
C Q8: Pop the stack, or terminate QuickSort if empty
            IF (ISTK.LT.1) GOTO 900
            L=LSTK(ISTK)
            R=RSTK(ISTK)
            ISTK=ISTK-1
         ENDIF
         GOTO 200
      ENDIF
 
  900 CONTINUE
 
C===================================================================
C
C Q9: Straight Insertion sort
 
      DO 950 I=2,N
         IF (DATA(INDEX(I-1)) .GT. DATA(INDEX(I))) THEN
            INDEXP=INDEX(I)
            DATAP=DATA(INDEXP)
            P=I-1
  920       CONTINUE
               INDEX(P+1) = INDEX(P)
               P=P-1
               IF (P.GT.0) THEN
                  IF (DATA(INDEX(P)).GT.DATAP) GOTO 920
               ENDIF
            INDEX(P+1) = INDEXP
         ENDIF
  950    CONTINUE
 
C===================================================================
C
C     All done
 
      END
```
