## Supplementary material for "Quantifying non-communicable diseases’ burden in Egypt using State-Space model": S1 File: Readme.txt

```
Source code for mex routines for Matlab for some statistical
calculations. Most of the 'mcmcstat' m code should work without these.
No guarantee given. Usually, running these mex files from Matlab will
result to program crashes and loss of data. I have forgotten the
original source of most of these files, sorry. (It's probably netlib.)

2018-11-19: New Matlab defaults to 8 bit integers and I have not checked the code to be clean with this respect.

Routines

Normal quantiles - ppnd.f
Normal distribution - alnorm.f
Normal deviates - dsnorm.f

Sort - quick_sort2.f

log gamma - alngam.f
inc gamma integral - gammad.f
Gamma distributin - dsgamma.f

inv inc beta - xinbta.f
inc beta - betain.f
```
