## Supplementary material for "Quantifying non-communicable diseases’ burden in Egypt using State-Space model": S1 File: test.f

```
      program test
      implicit none
      real*8 fc,adf,edf,ncp,dncf,dfqf,p,df1,df2
      integer ifault
      external dncf, dfqf

      fc = 3.0
      adf=3.0
      edf = 24.0
      ncp = 56.0
      ifault = 0
      write(*,*) 1.0-dncf(fc,adf,edf,ncp,ifault)
      ncp = 100.0
      write(*,*) 1.0-dncf(fc,adf,edf,ncp,ifault)
      write(*,*) ifault

      p=0.9
      df1=2.3
      df2=2.2
      write(*,*) dfqf(p,df1,df2,ifault)
      write(*,*) ifault

       
      end


      
```
