## Supplementary material for "Quantifying non-communicable diseases’ burden in Egypt using State-Space model": S1 File: tnc.f

```
      double precision FUNCTION TNC(T, DF, DELTA, IFAULT)
C
C     ALGORITHM AS 243  APPL. STATIST. (1989), VOL.38, NO. 1
C
C     Cumulative probability at T of the non-central t-distribution
C     with DF degrees of freedom (may be fractional) and non-centrality
C     parameter DELTA.
C
C     Note - requires the following auxiliary routines
C     ALOGAM (X)                         - ACM 291 or AS 245
C     BETAIN (X, A, B, ALBETA, IFAULT)   - AS 63 (updated in ASR 19)
C     ALNORM (X, UPPER)                  - AS 66
C
C Alternations by Marko Laine:
c alogam > lngamma
c declared as double precision
c added subroutine for S-plus .Fortran
      implicit none
      double precision 
     *  A, ALBETA, ALNRPI, B, DEL, DELTA, DF, EN, ERRBD, ERRMAX,
     *  GEVEN, GODD, HALF, ITRMAX, LAMBDA, ONE, P, Q, R2PI, RXB, S, T,
     *  TT, TWO, X, XEVEN, XODD, ZERO
      LOGICAL NEGDEL
      integer ifault
      double precision lngamma, betain, alnorm
      external lngamma, betain, alnorm
C
C     Note - ITRMAX and ERRMAX may be changed to suit one's needs.
C
      DATA ITRMAX/100.1/, ERRMAX/1.E-06/
C
C     Constants - R2PI = 1/ {GAMMA(1.5) * SQRT(2)} = SQRT(2 / PI)
C                 ALNRPI = LN(SQRT(PI))
C
      DATA ZERO/0.0/, HALF/0.5/, ONE/1.0/, TWO/2.0/,
     *  R2PI/0.79788 45608 02865 35588/,
     *  ALNRPI/0.57236 49429 24700 08707/
C
      TNC = ZERO
      IFAULT = 2
      IF (DF .LE. ZERO) RETURN
      IFAULT = 0
C
      TT = T
      DEL = DELTA
      NEGDEL = .FALSE.
      IF (T .GE. ZERO) GO TO 1
      NEGDEL = .TRUE.
      TT = -TT
      DEL = -DEL
    1 CONTINUE
C
C     Initialize twin series (Guenther, J. Statist. Computn. Simuln.
C     vol.6, 199, 1978).
C
      EN = ONE
      X = T * T / (T* T + DF)
      IF (X .LE. ZERO) GO TO 20
      LAMBDA = DEL * DEL
      P = HALF * EXP(-HALF * LAMBDA)
      Q = R2PI * P * DEL
      S = HALF - P
      A = HALF
      B = HALF * DF
      RXB = (ONE - X) ** B
      ALBETA = ALNRPI + LNGAMMA(B, IFAULT) - LNGAMMA(A + B, IFAULT)
      XODD = BETAIN(X, A, B, ALBETA, IFAULT)
      GODD = TWO * RXB * EXP(A * LOG(X) - ALBETA)
      XEVEN = ONE - RXB
      GEVEN = B * X * RXB
      TNC = P * XODD + Q * XEVEN
C
C     Repeat until convergence
C
   10 A = A + ONE
      XODD = XODD - GODD
      XEVEN = XEVEN - GEVEN
      GODD = GODD * X * (A + B - ONE) / A
      GEVEN = GEVEN * X * (A + B - HALF) / (A + HALF)
      P = P * LAMBDA / (TWO * EN)
      Q = Q * LAMBDA / (TWO * EN + ONE)
      S = S - P
      EN = EN + ONE
      TNC = TNC + P * XODD + Q * XEVEN
      ERRBD = TWO * S * (XODD - GODD)
      IF (ERRBD .GT. ERRMAX .AND. EN .LE. ITRMAX) GO TO 10
C
   20 IFAULT = 1
      IF (EN .GT. ITRMAX) RETURN
      IFAULT = 0
      TNC = TNC + ALNORM(DEL, .TRUE.)
      IF (NEGDEL) TNC = ONE - TNC
C
      RETURN
      END

c subroutine version of the above for use from S-plus
      subroutine tncsub(t, nt, df, delta, ifault, retval)
      implicit none
      integer nt, ifault(nt), i 
      double precision tnc, t(nt), df(nt), delta(nt), retval(nt)
      external tnc
      do 10 i=1,nt
         retval(i) = tnc(t(i), df(i), delta(i), ifault(i))
 10   continue
      end
```
