## Supplementary material for "Quantifying non-communicable diseases’ burden in Egypt using State-Space model": S1 File: xinbta.f

```
      double precision function xinbta(p,q,beta,alpha,ifault)
      implicit double precision (a-h,o-z)
c
c     algorithm as 109 appl. statist. (1977), vol.26, no.1
c     (replacing algorithm as 64  appl. statist. (1973),
c     vol.22, no.3)
c
c     Remark AS R83 and the correction in vol40(1) p.236 have been 
c     incorporated in this version.
c
c     Computes inverse of the incomplete beta function
c     ratio for given positive values of the arguments
c     p and q, alpha between zero and one.
c     log of complete beta function, beta, is assumed to be known.
c
c     Auxiliary function required: BETAIN = algorithm AS63
c
      logical indx
c
c     Define accuracy and initialise.
c     SAE below is the most negative decimal exponent which does not 
c     cause an underflow; a value of -308 or thereabouts will often be 
c     OK in double precision.
c
c     data acu/1.0d-14/
c     data SAE/-37.D0/
      data SAE/-308.D0/
      data zero/0.0d0/, one/1.0d0/, two/2.0d0/
      data three/3.0d0/, four/4.0d0/, five/5.0d0/, six/6.0d0/
c
      fpu = 10.d0 ** sae
      xinbta = alpha
c
c     test for admissibility of parameters
c
      ifault = 1
      if (p.le.zero .or. q.le.zero) return
      ifault = 2
      if (alpha.lt.zero .or. alpha.gt.one) return
      ifault = 0
      if (alpha.eq.zero .or. alpha.eq.one) return
c
c     change tail if necessary
c
      if (alpha.le.0.5d0) goto 1
      a = one-alpha
      pp = q
      qq = p
      indx = .true.
      goto 2
    1 a = alpha
      pp = p
      qq = q
      indx = .false.
c
c     calculate the initial approximation
c
    2 r = dsqrt(-dlog(a*a))
      y = r-(2.30753d0+0.27061d0*r)/(one+(0.99229d0+0.04481d0*r)*r)
      if(pp.gt.one .and. qq.gt.one) goto 5
      r = qq+qq
      t = one/(9.0d0*qq)
      t = r*(one-t+y*dsqrt(t))**3
      if(t.le.zero) goto 3
      t = (four*pp+r-two)/t
      if(t.le.one) goto 4
      xinbta = one-two/(t+one)
      goto 6
    3 xinbta = one-dexp((dlog((one-a)*qq)+beta)/qq)
      goto 6
    4 xinbta = dexp((dlog(a*pp)+beta)/pp)
      goto 6
    5 r = (y*y-three)/six
      s = one/(pp+pp-one)
      t = one/(qq+qq-one)
      h = two/(s+t)
      w = y*dsqrt(h+r)/h-(t-s)*(r+five/six-two/(three*h))
      xinbta = pp/(pp+qq*dexp(w+w))
c
c     solve for x by a modified newton-raphson method,
c     using the function betain
c
    6 r = one-pp
      t = one-qq
      yprev = zero
      sq = one
      prev = one
      if(xinbta.lt.0.0001d0) xinbta = 0.0001d0
      if(xinbta.gt.0.9999d0) xinbta = 0.9999d0
      IEX = MAX(-5.D0/PP**2 - 1.D0/A**2 - 13.D0, SAE)
      ACU = 10.D0 ** IEX
    7 y = betain(xinbta,pp,qq,beta,ifault)
      if(ifault.eq.0) goto 8
      ifault = 3
      return
    8 continue
      xin = xinbta
      y = (y-a)*exp(beta+r*log(xin)+t*log(one-xin))
      if(y*yprev.le.zero) prev = max(sq, fpu)
      g = one
    9 adj = g*y
      sq = adj*adj
      if(sq.ge.prev) goto 10
      tx = xinbta-adj
      if(tx.ge.zero .and. tx.le.one) goto 11
   10 g = g/three
      goto 9
   11 if(prev.le.acu) goto 12
      if(y*y.le.acu) goto 12
      if(tx.eq.zero .or. tx.eq.one) goto 10
      if(tx.eq.xinbta) goto 12
      xinbta = tx
      yprev = y
      goto 7
   12 if (indx) xinbta = one-xinbta
      return
      end
```
