## Supplementary material for "Quantifying non-communicable diseases’ burden in Egypt using State-Space model": S1 File: stdnan.m

```
function y=stdnan(x)
%STDNAN std with NaNs removed column wise

% $Revision: 1.1 $  $Date: 2011/06/29 06:14:16 $
[m,n] = size(x);

if m==1
  x = x';
  m = n;
  n = 1;
end

y = zeros(1,n);

for i=1:n
  y(i) = std(x(not(isnan(x(:,i))),i));
end
```
