## Supplementary material for "Quantifying non-communicable diseases’ burden in Egypt using State-Space model": S1 File: sumnan.m

```
function y=sumnan(x,varargin)
%SUMNAN sum ignoring NaNs

% $Revision: 1.1 $  $Date: 2013/01/10 15:11:26 $

x(isnan(x)) = 0;
y = sum(x,varargin{:});
```
