## Supplementary material for "Quantifying non-communicable diseases’ burden in Egypt using State-Space model": S1 File: tdf.m

```
function p=tdf(x,df,nc)
%TDF     t distribution function
% p = TDF(x,df)  x quantile, df dergees of freedom

% Marko Laine <marko.laine@fmi.fi>
% $Revision: 1.6 $  $Date: 2013/09/17 20:03:29 $

if nargin<3,nc=0;end
if any(nc~=0) & exist('distribs') == 3
  p=distribs('tdf',x,df,nc);
else % non mex version
  if any(nc~=0), error('non central t not available');end
  p = zeros(size(x));
  i1 = x<0;
  i2 = x==0;
  i3 = x>0;
  p(i1) = betainc(df./(df+x(i1).^2),df/2,1/2)./2;
  p(i2) = 0.5;
  p(i3) = 1-betainc(df./(df+x(i3).^2),df/2,1/2)./2;
end
```
