## Supplementary material for "Quantifying non-communicable diseases’ burden in Egypt using State-Space model": S1 File: textbox.m

```
function h=textbox(msg,varargin)
%TEXTBOX  creates a text box inside current axis
% h=textbox(msg)

% marko.laine@fmi.fi, 2013
% $Revision: 1.2 $  $Date: 2013/01/31 12:06:41 $


h1 = text(0.97,0.05,msg,'Units','normalized','edgecolor','black');
set(h1,'VerticalAlignment','Bottom','HorizontalAlignment','left');
set(h1,'BackgroundColor','white');
set(h1,'Fontsize',14,varargin{:});

e = get(h1,'Extent');
p = get(h1,'Position');
set(h1,'Position',[p(1)-e(3),p(2),p(3)]);

if nargout>0
  h = h1;
end
```
