## Supplementary material for "Quantifying non-communicable diseases’ burden in Egypt using State-Space model": S1 File: tpf.m

```
function y=tpf(x,df)
% TPF t probability density function
% TPF(x,df) x value, df degrees of freedom

% Marko Laine <marko.laine@fmi.fi>
% $Revision: 1.5 $  $Date: 2012/09/27 11:47:40 $
y = gamma((df+1)/2)./gamma(df/2) .* (1+x.^2./df).^(-(df+1)./2)/sqrt(df*pi);
```
