## Supplementary material for "Quantifying non-communicable diseases’ burden in Egypt using State-Space model": S1 File: tqf.m

```
function x=tqf(p,df,nc)
% TQF - inverse of t distribution
% TQF(p,df,nc) p probability, df degrees of freedom, nc noncentrality

% Marko Laine <marko.laine@fmi.fi>
% $Revision: 1.9 $  $Date: 2012/09/27 11:47:40 $

if nargin<3,nc=0;end

if ~isunix & exist('distribs') == 3 % Windows and we have the mex code
  x=distribs('tin',p,df,nc);
else
  if any(nc~=0)
    error('No non-central tqf in unix')
  end
  x  = zeros(size(p));
  ks = find(p < 0.5);
  kl = find(p >= 0.5);
  x(kl) =  sqrt(df./invbetainc(2*(1-p(kl)),df./2,1/2)-df);
  x(ks) = -sqrt(df./invbetainc(2*p(ks),df./2,1/2)-df);
end
```
