## Supplementary material for "Quantifying non-communicable diseases’ burden in Egypt using State-Space model": S1 File: tr.m

```
function y=tr(m,n,df)
%TR  Random numbers from the t distribution
% TR(m,n,df) m,n shape of the result, df dergees of freedom

% Marko Laine <marko.laine@fmi.fi>
% $Revision: 1.6 $  $Date: 2012/09/27 11:47:40 $
if ~isunix & exist('distribs') == 3 % Windows and we have the mex code
  y = distribs('tr',m,n,df);
else
% alternatively
  z = norr(m,n);
  x = chir(m,n,df);
  y = z.*sqrt(df)./sqrt(x);
end
```
