## Supplementary material for "Quantifying non-communicable diseases’ burden in Egypt using State-Space model": S1 File: trianpf.m

```
function y=trianpf(x,a,b)
% TRIANPF(x,a,b) triangular density a <= x <= b

% Marko Laine <marko.laine@fmi.fi>
% $Revision: 0 $  $Date: 2010$

c = (a+b)/2;
w = abs(b-a);
y = zeros(size(x));
ind = x>=a&x<c;
y(ind)  = (x(ind)-a)./w.^2;
ind = x>=c&x<=b;
y(ind) = (b-x(ind))./w.^2;
```
