## Supplementary material for "Quantifying non-communicable diseases’ burden in Egypt using State-Space model": S1 File: weibpf.m

```
function y=weibpf(x,a,lam)
%WEIBPF Weibull probability density function
% y = weibpf(x,a,lam)

% Marko Laine <marko.laine@fmi.fi>
% $Revision: 1.4 $  $Date: 2013/02/06 11:40:42 $

if nargin<2,a=1;end
if nargin<3,lam=1;end

y = a./lam.^a.*x.^(a-1).*exp(-(x./lam).^a);
```
