## Supplementary material for "Quantifying non-communicable diseases’ burden in Egypt using State-Space model": S1 File: weibqf.m

```
function x=weibqf(p,a,lam)
%WEIBQF Inverse of Weibull distribution function
% x = weibqf(p,a,lam)

% Marko Laine <marko.laine@fmi.fi>
% $Revision: 1.1 $  $Date: 2013/02/06 15:56:06 $

if nargin<2,a=1;end
if nargin<3,lam=1;end

x = lam.*(-log(1-p)).^(1./a);
```
