## Supplementary material for "Quantifying non-communicable diseases’ burden in Egypt using State-Space model": S1 File: weibr.m

```
function y=weibr(m,n,a,lam)
%WEIBR  Random numbers from Weibull distribution
% y = weibr(m,n,a,lam)
% See also: weibpf

% Marko Laine <marko.laine@fmi.fi>
% $Revision: 1.3 $  $Date: 2013/02/06 11:40:43 $

if nargin<3,a=1;end
if nargin<4,lam=1;end

y = (-log(rand(m,n))).^(1./a)*lam;
```
