## Supplementary material for "Quantifying non-communicable diseases’ burden in Egypt using State-Space model": S1 File: wishpf.m

```
function y=wishpf(x,df,sigma)
%WISHPF  Wishart distribution probability density

% Marko Laine <marko.laine@fmi.fi>
% $Revision: 1.2 $  $Date: 2012/09/27 11:47:40 $

d  = size(sigma,1);
dx = det(x);
ds = det(sigma);

y = ds.^df./(pi.^(d*(d-1)/4).*prod(gamma(df-(0:(d-1))./2)))*...
    dx^(df-(d+1)/2)*exp(-trace(sigma*x));
```
