## Supplementary material for "Quantifying non-communicable diseases’ burden in Egypt using State-Space model": S1 File: wishr.m

```
function y=wishr(df,c,r)
%WISHR  Random matrix from Wishart distribution

% Marko Laine <marko.laine@fmi.fi>
% $Revision: 1.2 $  $Date: 2012/09/27 11:47:40 $

if nargin<3
  r = chol(c);
end

p = size(r,1);

% if df is integer
%  x = randn(df,p) * r;
%  y = x'*x;

% Gamerman 1997, page 21   % 2*df, 2*c %?
% parametrization as in Gelman et al.
b = zeros(p,p);
for i=1:p
  b(i,i) = sqrt(chir(1,1,df-i+1));
  for j=(i+1):p
    b(i,j) = randn(1,1);
  end
end
y = r'*(b'*b)*r;
```
