## Supplementary material for "Quantifying non-communicable diseases’ burden in Egypt using State-Space model": S1 File: xquad.m

```
function I=xquad(x,y)
%XQUAD   Integrate discrete data using Hermite spline.
% I=XQUAD(X,Y)

% Marko Laine <marko.laine@fmi.fi>
% $Revision: 1.5 $  $Date: 2012/09/27 11:47:40 $

% Old version using Hermite spline from the nms library.
% I = dpchqa(x,y,dpchez(x,y,0.0),min(x),max(x));

pp = pchip(x,y);
I = quad(@(z) ppval(pp,z),min(x),max(x));
```
