## Supplementary material for "Quantifying non-communicable diseases’ burden in Egypt using State-Space model": S1 File: xyplot.m

```
function h=xyplot(xy,varargin)
%XYPLOT  Plot two first columns of a matrix

% Marko Laine <marko.laine@fmi.fi>
% $Revision: 1.4 $  $Date: 2012/09/27 11:47:40 $

if nargin>1
   hdl=plot(xy(:,1),xy(:,2),varargin{:});
else
   hdl=plot(xy(:,1),xy(:,2),'.');
end

if nargout>0
   h=hdl;
end
```
