## Supplementary material for "Quantifying non-communicable diseases’ burden in Egypt using State-Space model": S1 File: R_codes.R

```
install.packages("coda")
install.packages("boa")
install.packages("reprex")
install.packages("greekLetters")
install.packages("ggfortify")
install.packages("latex2exp")
install.packages("plotly")
install.packages("knitr")
install.packages("wesanderson")
install.packages("astsa")
install.packages("extrafont")

library (coda)
library (boa)
library(reprex)
library(ggfortify)
library(latex2exp)
library(tstools)
library(plotly)
library(knitr)
library(wesanderson)
library(astsa)
library(extrafont)
library(psych)


#The diagnostics and figures of the paper. The diagnostics are applied on the resulted mcmc samples from matlab results of PIMH method.
#"samplresult" variable in matlab results
cairo_ps(filename="MCMC.eps", pointsize = 12,height=5.6,width=7,family="Arial",fallback_resolution =600)
dev.new()
par(mfrow = c(4, 4))
par(cex = 0.6)
par(mar = c(4, 5, 1, 1), oma = c(1, 1, 1, 1))
for (i in 1:16) {
  plot(1, 1, type = "n")
  mtext(letters[i], side = 3, line = -1, adj = 0.1, cex = 0.6)
}
coda::traceplot(as.mcmc(MCMC1[,1]), xlab="Iterations",ylab =expression (theta[1]),main="",col="blue")


coda::traceplot(as.mcmc(MCMC1[,2]),xlab="Iterations",ylab =expression (theta[2]),main="",col="blue")


coda::traceplot(as.mcmc(MCMC1[,3]),xlab="Iterations",ylab =expression (theta[3]),main="",col="blue")

coda::traceplot(as.mcmc(MCMC1[,4]),xlab="Iterations",ylab =expression (theta[4]),main="",col="blue")

coda::traceplot(as.mcmc(MCMC1[,5]),xlab="Iterations",ylab =expression (theta[5]),main="",col="blue")

coda::traceplot(as.mcmc(MCMC1[,6]),xlab="Iterations",ylab =expression (theta[6]),main="",col="blue")

coda::traceplot(as.mcmc(MCMC1[,7]),xlab="Iterations",ylab =expression (theta[7]),main="",col="blue")

coda::traceplot(as.mcmc(MCMC1[,8]),xlab="Iterations",ylab =expression (alpha[1]),main="",col="blue")

coda::traceplot(as.mcmc(MCMC1[,9]),xlab="Iterations",ylab =expression (alpha[2]),main="",col="blue")

coda::traceplot(as.mcmc(MCMC1[,10]),xlab="Iterations",ylab =expression (alpha[3]),main="",col="blue")

coda::traceplot(as.mcmc(MCMC1[,11]),xlab="Iterations",ylab =expression (alpha[4]),main="",col="blue")

coda::traceplot(as.mcmc(MCMC[,12]),xlab="Iterations",ylab =expression (alpha[5]),main="",col="blue")

coda::traceplot(as.mcmc(MCMC1[,13]),type = "l",main="", xlab = "Iterations", ylab =expression (sigma["1m"]^{2}),col="blue")

coda::traceplot(as.mcmc(MCMC1[,14]),type = "l", main="",xlab = "Iterations", ylab =expression (sigma["2m"]^{2}),col="blue")

coda::traceplot(as.mcmc(MCMC1[,15]),type = "l",main="", xlab = "Iterations", ylab =expression (sigma["3m"]^{2}),col="blue")

coda::traceplot(as.mcmc(MCMC1[,16]),type = "l",main="", xlab = "Iterations", ylab =expression (sigma["s"]^{2}),col="blue")

dev.off()


effectiveSize(MCMC[c(1:16)])


cairo_ps(filename="ACF.eps", pointsize = 12,height=5,width=7,family="Arial",fallback_resolution =600)
dev.new()
par(mfrow = c(4, 4))
par(cex = 0.6)
par(mar = c(4, 4, 4, 1), oma = c(1, 1, 1, 1))
for (i in 1:16) {
  plot(1, 1, type = "n")
  mtext(letters[i], side = 3, line = -1, adj = 0.1, cex = 0.6)
}
acf(MCMC1[,1])

acf(MCMC1[,2])

acf(MCMC1[,3])

acf(MCMC1[,4])

acf(MCMC1[,5])

acf(MCMC1[,6])

acf(MCMC1[,7])

acf(MCMC1[,8])

acf(MCMC1[,9])

acf(MCMC1[,10])

acf(MCMC1[,11])

acf(MCMC1[,12])

acf(MCMC1$w1,main=expression (sigma["1m"]^2))

acf(MCMC1$w2,main=expression (sigma["2m"]^2))

acf(MCMC1$w3,main=expression (sigma["3m"]^2))

acf(MCMC1$w4,main=expression (sigma["s"]^2))
dev.off()

#Draw DALYs
DALYS <- ts(Plos_one, start=1990, end=2017, frequency=1)

dev.new()
pallete = c('red', 'blue', 'green', 'orange')
cairo_ps(filename="YLD.eps",
         width =5.5, height = 4, pointsize = 12,family="Arial",fallback_resolution =600)
autoplot(DALYS[,1:4],facets=FALSE,size=2,linetype="solid") + scale_colour_manual(values=pallete)+axis(side = 1, at = seq(1990, 2017, by = 1), labels = FALSE, tcl = -0.2)
dev.off()


#Examinig mixing
coda::autocorr.diag(as.mcmc(MCMC[c(1:16)]))
coda::autocorr.plot(as.mcmc(coda::autocorr.plot(as.mcmc(MCMC[c(1:16)]))))

#Summary measures of estimated parameters
summary(as.mcmc(MCMC[c(1:16)]))

#geweke diagnostics
geweke.diag(MCMC[c(1:16)], frac1=0.1, frac2=0.5)

boa.geweke(MCMC[,1], p.first=0.1, p.last=0.5)


# plot particle filter Burden resulted from Matlab

cairo_ps(filename="burden_particle.eps", pointsize = 12,height=5,width=5,family="Arial",fallback_resolution =600)
ts.plot(Burden[,2:5],gpars=list(xlab="Years", ylab="Disease burden",lty=1,col = c("red", "blue", "green", "orange"),lwd=2))

legend("topleft",bty="n",lty=c(1,1,1,1),legend=c("Cardiovascular diseases","Neoplasms","Chronic respiratory diseases","Diabetes and kidney diseases"),col = c("red", "blue", "green", "orange"))

dev.off()


#Histograms and densities from the first column in MCMC to the 16th column
MCMC1=data.matrix(MCMC1)

dev.new()
par(mfrow = c(4, 4))
par(cex = 0.6)
par(mar = c(4, 4, 4, 1), oma = c(1, 1, 1, 1))
for (i in 1:16) {
  plot(1, 1, type = "n")
  mtext(letters[i], side = 3, line = -1, adj = 0.1, cex = 0.6)
}
hist(MCMC1[,1],breaks = 50,density = 15,xlab = expression(theta[1]),probability = TRUE,main = "parameter distriburtions")
lines(density(MCMC1[,1]), col = "Red", lwd = 2)
abline(v=mean(MCMC1[,1]))

hist(MCMC1[,2],breaks = 50,density = 15,xlab = expression(theta[2]),probability = TRUE,main = "parameter distriburtions")
lines(density(MCMC1[,2]), col = "Red", lwd = 2)
abline(v=mean(MCMC1[,2]))

hist(MCMC1[,3],breaks = 50,density = 15,xlab = expression(theta[3]),probability = TRUE,main = "parameter distriburtions")
lines(density(MCMC1[,3]), col = "Red", lwd = 2)
abline(v=mean(MCMC1[,3]))

hist(MCMC1[,4],breaks = 50,density = 15,xlab = expression(theta[4]),probability = TRUE,main = "parameter distriburtions")
lines(density(MCMC1[,4]), col = "Red", lwd = 2)
abline(v=mean(MCMC1[,4]))

hist(MCMC1[,5],breaks = 50,density = 15,xlab = expression(theta[5]),probability = TRUE,main = "parameter distriburtions")
lines(density(MCMC1[,5]), col = "Red", lwd = 2)
abline(v=mean(MCMC1[,5]))

hist(MCMC1[,6],breaks = 50,density = 15,xlab = expression(theta[6]),probability = TRUE,main = "parameter distriburtions")
lines(density(MCMC1[,6]), col = "Red", lwd = 2)
abline(v=mean(MCMC1[,6]))

hist(MCMC1[,7],breaks = 50,density = 15,xlab = expression(theta[7]),probability = TRUE,main = "parameter distriburtions")
lines(density(MCMC1[,7]), col = "Red", lwd = 2)
abline(v=mean(MCMC1[,7]))

hist(MCMC1[,8],breaks = 50,density = 15,xlab = expression(phi[1]),probability = TRUE,main = "parameter distriburtions")
lines(density(MCMC1[,8]), col = "Red", lwd = 2)
abline(v=mean(MCMC1[,8]))

hist(MCMC1[,9],breaks = 50,density = 15,xlab = expression(phi[2]),probability = TRUE,main = "parameter distriburtions")
lines(density(MCMC1[,9]), col = "Red", lwd = 2)
abline(v=mean(MCMC1[,9]))

hist(MCMC1[,10],breaks = 50,density = 15,xlab = expression(phi[3]),probability = TRUE,main = "parameter distriburtions")
lines(density(MCMC1[,10]), col = "Red", lwd = 2)
abline(v=mean(MCMC1[,10]))

hist(MCMC1[,11],breaks = 50,density = 15,xlab = expression(phi[4]),probability = TRUE,main = "parameter distriburtions")
lines(density(MCMC1[,11]), col = "Red", lwd = 2)
abline(v=mean(MCMC1[,11]))

hist(MCMC[,12],breaks = 50,density = 15,xlab = expression(phi[5]),probability = TRUE,main = "parameter distriburtions")
lines(density(MCMC[,12]), col = "Red", lwd = 2)
abline(v=mean(MCMC[,12]))

hist(MCMC1[,13],breaks = 50,density = 15,xlab = expression(sigma["1m"]^2),probability = TRUE,main = "parameter distriburtions")
lines(density(MCMC1[,13]), col = "Red", lwd = 2)
abline(v=mean(MCMC1[,13]))

hist(MCMC1[,14],breaks = 50,density = 15,xlab = expression(sigma["2m"]^2),probability = TRUE,main = "parameter distriburtions")
lines(density(MCMC1[,14]), col = "Red", lwd = 2)
abline(v=mean(MCMC1[,14]))

hist(MCMC1[,15],breaks = 50,density = 15,xlab = expression(sigma["3m"]^2),probability = TRUE,main = "parameter distriburtions")
lines(density(MCMC1[,15]), col = "Red", lwd = 2)
abline(v=mean(MCMC1[,15]))

hist(MCMC1[,16],breaks = 50,density = 15,xlab = expression(sigma["s"]^2),probability = TRUE,main = "parameter distriburtions")
lines(density(MCMC1[,16]), col = "Red", lwd = 2)
abline(v=mean(MCMC1[,16]))
```
